## Supplementary material for "Calibrating machine learning approaches for probability estimation without calibration data": renv.lock

```
{
  "R": {
    "Version": "4.5.2",
    "Repositories": [
      {
        "Name": "CRAN",
        "URL": "https://packagemanager.posit.co/cran/latest"
      }
    ]
  },
  "Packages": {
    "BH": {
      "Package": "BH",
      "Version": "1.87.0-1",
      "Source": "Repository",
      "Type": "Package",
      "Title": "Boost C++ Header Files",
      "Date": "2024-12-17",
      "Authors@R": "c(person(\"Dirk\", \"Eddelbuettel\", role = c(\"aut\", \"cre\"), email = \"edd@debian.org\", comment = c(ORCID = \"0000-0001-6419-907X\")), person(\"John W.\", \"Emerson\", role = \"aut\"),  person(\"Michael J.\", \"Kane\", role = \"aut\",  comment = c(ORCID = \"0000-0003-1899-6662\")))",
      "Description": "Boost provides free peer-reviewed portable C++ source  libraries.  A large part of Boost is provided as C++ template code which is resolved entirely at compile-time without linking.  This  package aims to provide the most useful subset of Boost libraries  for template use among CRAN packages. By placing these libraries in  this package, we offer a more efficient distribution system for CRAN  as replication of this code in the sources of other packages is  avoided. As of release 1.84.0-0, the following Boost libraries are included: 'accumulators' 'algorithm' 'align' 'any' 'atomic' 'beast' 'bimap' 'bind' 'circular_buffer' 'compute' 'concept' 'config' 'container' 'date_time' 'detail' 'dynamic_bitset' 'exception' 'flyweight' 'foreach' 'functional' 'fusion' 'geometry' 'graph' 'heap' 'icl' 'integer' 'interprocess' 'intrusive' 'io' 'iostreams' 'iterator' 'lambda2' 'math' 'move' 'mp11' 'mpl' 'multiprecision' 'numeric' 'pending' 'phoenix' 'polygon' 'preprocessor' 'process' 'propery_tree' 'qvm' 'random' 'range' 'scope_exit' 'smart_ptr' 'sort' 'spirit' 'tuple' 'type_traits' 'typeof' 'unordered' 'url' 'utility' 'uuid'.",
      "License": "BSL-1.0",
      "URL": "https://github.com/eddelbuettel/bh, https://dirk.eddelbuettel.com/code/bh.html",
      "BugReports": "https://github.com/eddelbuettel/bh/issues",
      "NeedsCompilation": "no",
      "Author": "Dirk Eddelbuettel [aut, cre] (<https://orcid.org/0000-0001-6419-907X>), John W. Emerson [aut], Michael J. Kane [aut] (<https://orcid.org/0000-0003-1899-6662>)",
      "Maintainer": "Dirk Eddelbuettel <edd@debian.org>",
      "Repository": "CRAN"
    },
    "DBI": {
      "Package": "DBI",
      "Version": "1.2.3",
      "Source": "Repository",
      "Title": "R Database Interface",
      "Date": "2024-06-02",
      "Authors@R": "c( person(\"R Special Interest Group on Databases (R-SIG-DB)\", role = \"aut\"), person(\"Hadley\", \"Wickham\", role = \"aut\"), person(\"Kirill\", \"Müller\", , \"kirill@cynkra.com\", role = c(\"aut\", \"cre\"), comment = c(ORCID = \"0000-0002-1416-3412\")), person(\"R Consortium\", role = \"fnd\") )",
      "Description": "A database interface definition for communication between R and relational database management systems.  All classes in this package are virtual and need to be extended by the various R/DBMS implementations.",
      "License": "LGPL (>= 2.1)",
      "URL": "https://dbi.r-dbi.org, https://github.com/r-dbi/DBI",
      "BugReports": "https://github.com/r-dbi/DBI/issues",
      "Depends": [
        "methods",
        "R (>= 3.0.0)"
      ],
      "Suggests": [
        "arrow",
        "blob",
        "covr",
        "DBItest",
        "dbplyr",
        "downlit",
        "dplyr",
        "glue",
        "hms",
        "knitr",
        "magrittr",
        "nanoarrow (>= 0.3.0.1)",
        "RMariaDB",
        "rmarkdown",
        "rprojroot",
        "RSQLite (>= 1.1-2)",
        "testthat (>= 3.0.0)",
        "vctrs",
        "xml2"
      ],
      "VignetteBuilder": "knitr",
      "Config/autostyle/scope": "line_breaks",
      "Config/autostyle/strict": "false",
      "Config/Needs/check": "r-dbi/DBItest",
      "Encoding": "UTF-8",
      "RoxygenNote": "7.3.1",
      "Config/Needs/website": "r-dbi/DBItest, r-dbi/dbitemplate, adbi, AzureKusto, bigrquery, DatabaseConnector, dittodb, duckdb, implyr, lazysf, odbc, pool, RAthena, IMSMWU/RClickhouse, RH2, RJDBC, RMariaDB, RMySQL, RPostgres, RPostgreSQL, RPresto, RSQLite, sergeant, sparklyr, withr",
      "Config/testthat/edition": "3",
      "NeedsCompilation": "no",
      "Author": "R Special Interest Group on Databases (R-SIG-DB) [aut], Hadley Wickham [aut], Kirill Müller [aut, cre] (<https://orcid.org/0000-0002-1416-3412>), R Consortium [fnd]",
      "Maintainer": "Kirill Müller <kirill@cynkra.com>",
      "Repository": "CRAN"
    },
    "DEoptimR": {
      "Package": "DEoptimR",
      "Version": "1.1-4",
      "Source": "Repository",
      "Date": "2025-07-27",
      "Title": "Differential Evolution Optimization in Pure R",
      "Authors@R": "c( person(c(\"Eduardo\", \"L. T.\"), \"Conceicao\", role = c(\"aut\", \"cre\"), email = \"mail@eduardoconceicao.org\"), person(\"Martin\", \"Maechler\", role = \"ctb\", email = \"maechler@stat.math.ethz.ch\", comment = c(ORCID = \"0000-0002-8685-9910\")) )",
      "URL": "svn://svn.r-forge.r-project.org/svnroot/robustbase/pkg/DEoptimR",
      "Description": "Differential Evolution (DE) stochastic heuristic algorithms for global optimization of problems with and without general constraints. The aim is to curate a collection of its variants that (1) do not sacrifice simplicity of design, (2) are essentially tuning-free, and (3) can be efficiently implemented directly in the R language. Currently, it provides implementations of the algorithms 'jDE' by Brest et al. (2006) <doi:10.1109/TEVC.2006.872133> for single-objective optimization and 'NCDE' by Qu et al. (2012) <doi:10.1109/TEVC.2011.2161873> for multimodal optimization (single-objective problems with multiple solutions).",
      "Imports": [
        "stats"
      ],
      "Enhances": [
        "robustbase"
      ],
      "License": "GPL (>= 2)",
      "Author": "Eduardo L. T. Conceicao [aut, cre], Martin Maechler [ctb] (ORCID: <https://orcid.org/0000-0002-8685-9910>)",
      "Maintainer": "Eduardo L. T. Conceicao <mail@eduardoconceicao.org>",
      "Repository": "CRAN",
      "Repository/R-Forge/Project": "robustbase",
      "Repository/R-Forge/Revision": "1009",
      "Repository/R-Forge/DateTimeStamp": "2025-07-27 18:16:52",
      "NeedsCompilation": "no"
    },
    "Deriv": {
      "Package": "Deriv",
      "Version": "4.2.0",
      "Source": "Repository",
      "Type": "Package",
      "Title": "Symbolic Differentiation",
      "Date": "2025-06-20",
      "Authors@R": "c(person(given=\"Andrew\", family=\"Clausen\", role=\"aut\"), person(given=\"Serguei\", family=\"Sokol\", role=c(\"aut\", \"cre\"), email=\"sokol@insa-toulouse.fr\", comment = c(ORCID = \"0000-0002-5674-3327\")), person(given=\"Andreas\", family=\"Rappold\", role=\"ctb\", email=\"arappold@gmx.at\"))",
      "Description": "R-based solution for symbolic differentiation. It admits user-defined function as well as function substitution in arguments of functions to be differentiated. Some symbolic simplification is part of the work.",
      "License": "GPL (>= 3)",
      "Suggests": [
        "testthat (>= 0.11.0)"
      ],
      "BugReports": "https://github.com/sgsokol/Deriv/issues",
      "RoxygenNote": "7.3.1",
      "Imports": [
        "methods"
      ],
      "Encoding": "UTF-8",
      "NeedsCompilation": "no",
      "Author": "Andrew Clausen [aut], Serguei Sokol [aut, cre] (ORCID: <https://orcid.org/0000-0002-5674-3327>), Andreas Rappold [ctb]",
      "Maintainer": "Serguei Sokol <sokol@insa-toulouse.fr>",
      "Repository": "CRAN"
    },
    "DiceDesign": {
      "Package": "DiceDesign",
      "Version": "1.10",
      "Source": "Repository",
      "Type": "Package",
      "Title": "Designs of Computer Experiments",
      "Date": "2023-11-30",
      "Author": "Jessica Franco, Delphine Dupuy, Olivier Roustant,  Patrice Kiener, Guillaume Damblin and Bertrand Iooss.",
      "Maintainer": "Celine Helbert <Celine.Helbert@ec-lyon.fr>",
      "Description": "Space-Filling Designs and space-filling criteria (distance-based and uniformity-based), with emphasis to computer experiments; <doi:10.18637/jss.v065.i11>.",
      "License": "GPL-3",
      "Depends": [
        "R (>= 2.10)"
      ],
      "Suggests": [
        "rgl",
        "randtoolbox",
        "lattice"
      ],
      "Encoding": "UTF-8",
      "NeedsCompilation": "yes",
      "LazyData": "true",
      "Repository": "CRAN"
    },
    "FNN": {
      "Package": "FNN",
      "Version": "1.1.4.1",
      "Source": "Repository",
      "Date": "2023-12-31",
      "Title": "Fast Nearest Neighbor Search Algorithms and Applications",
      "Authors@R": "c(person(\"Alina\", \"Beygelzimer\", role = \"aut\", comment = \"cover tree library\"), person(\"Sham\", \"Kakadet\", role = \"aut\", comment = \"cover tree library\"), person(\"John\", \"Langford\", role = \"aut\", comment = \"cover tree library\"),  person(\"Sunil\", \"Arya\", role = \"aut\", comment = \"ANN library 1.1.2 for the kd-tree approach\"), person(\"David\", \"Mount\", role = \"aut\", comment = \"ANN library 1.1.2 for the kd-tree approach\"), person(\"Shengqiao\", \"Li\", role = c(\"aut\", \"cre\"), email = \"lishengqiao@yahoo.com\"))",
      "Copyright": "ANN Copyright (c) 1997-2010 University of Maryland and Sunil Arya and David Mount. All Rights Reserved.",
      "Depends": [
        "R (>= 4.0.0)"
      ],
      "Suggests": [
        "chemometrics",
        "mvtnorm"
      ],
      "Description": "Cover-tree and kd-tree fast k-nearest neighbor search algorithms and related applications including KNN classification, regression and information measures are implemented.",
      "License": "GPL (>= 2)",
      "NeedsCompilation": "yes",
      "Repository": "CRAN",
      "Author": "Alina Beygelzimer [aut] (cover tree library), Sham Kakadet [aut] (cover tree library), John Langford [aut] (cover tree library), Sunil Arya [aut] (ANN library 1.1.2 for the kd-tree approach), David Mount [aut] (ANN library 1.1.2 for the kd-tree approach), Shengqiao Li [aut, cre]",
      "Maintainer": "Shengqiao Li <lishengqiao@yahoo.com>"
    },
    "Formula": {
      "Package": "Formula",
      "Version": "1.2-5",
      "Source": "Repository",
      "Date": "2023-02-23",
      "Title": "Extended Model Formulas",
      "Description": "Infrastructure for extended formulas with multiple parts on the right-hand side and/or multiple responses on the left-hand side (see <doi:10.18637/jss.v034.i01>).",
      "Authors@R": "c(person(given = \"Achim\", family = \"Zeileis\", role = c(\"aut\", \"cre\"), email = \"Achim.Zeileis@R-project.org\", comment = c(ORCID = \"0000-0003-0918-3766\")), person(given = \"Yves\", family = \"Croissant\", role = \"aut\", email = \"Yves.Croissant@univ-reunion.fr\"))",
      "Depends": [
        "R (>= 2.0.0)",
        "stats"
      ],
      "License": "GPL-2 | GPL-3",
      "NeedsCompilation": "no",
      "Author": "Achim Zeileis [aut, cre] (<https://orcid.org/0000-0003-0918-3766>), Yves Croissant [aut]",
      "Maintainer": "Achim Zeileis <Achim.Zeileis@R-project.org>",
      "Repository": "CRAN"
    },
    "GLDEX": {
      "Package": "GLDEX",
      "Version": "2.0.0.9.3",
      "Source": "Repository",
      "Date": "2023-08-21",
      "Title": "Fitting Single and Mixture of Generalised Lambda Distributions",
      "Authors@R": "c(person(\"Steve\", \"Su\", role = c(\"aut\", \"cre\",\"cph\"), email = \"allegro.su@gmail.com\", comment=c(ORCID = \"0000-0002-3368-4926\")), person(\"Martin\", \"Maechler\", role = \"aut\"), person(\"Juha\", \"Karvanen\", role = \"aut\"), person(\"Robert\", \"King\", role = \"aut\"), person(\"Benjamin\", \"Dean\", role = \"ctb\"), person(\"R\", \"Core Team\", role = \"aut\"))",
      "Maintainer": "Steve Su <allegro.su@gmail.com>",
      "Depends": [
        "cluster",
        "grDevices",
        "graphics",
        "stats",
        "spacefillr"
      ],
      "Description": "The fitting algorithms considered in this package have two major objectives. One is to provide a smoothing device to fit distributions to data using the weight and unweighted discretised approach based on the bin width of the histogram. The other is to provide a definitive fit to the data set using the maximum likelihood and quantile matching estimation. Other methods such as moment matching, starship method, L moment matching are also provided. Diagnostics on goodness of fit can be done via qqplots, KS-resample tests and comparing mean, variance, skewness and kurtosis of the data with the fitted distribution. References include the following: Karvanen and Nuutinen (2008) \"Characterizing the generalized lambda distribution by L-moments\" <doi:10.1016/j.csda.2007.06.021>, King and MacGillivray (1999) \"A starship method for fitting the generalised lambda distributions\" <doi:10.1111/1467-842X.00089>, Su (2005) \"A Discretized Approach to Flexibly Fit Generalized Lambda Distributions to Data\" <doi:10.22237/jmasm/1130803560>, Su (2007) \"Nmerical Maximum Log Likelihood Estimation for Generalized Lambda Distributions\" <doi:10.1016/j.csda.2006.06.008>, Su (2007) \"Fitting Single and Mixture of Generalized Lambda Distributions to Data via Discretized and Maximum Likelihood Methods: GLDEX in R\" <doi:10.18637/jss.v021.i09>, Su (2009) \"Confidence Intervals for Quantiles Using Generalized Lambda Distributions\" <doi:10.1016/j.csda.2009.02.014>, Su (2010) \"Chapter 14: Fitting GLDs and Mixture of GLDs to Data using Quantile Matching Method\" <doi:10.1201/b10159>, Su (2010) \"Chapter 15: Fitting GLD to data using GLDEX 1.0.4 in R\" <doi:10.1201/b10159>, Su (2015)   \"Flexible Parametric Quantile Regression Model\" <doi:10.1007/s11222-014-9457-1>, Su (2021) \"Flexible parametric accelerated failure time model\"<doi:10.1080/10543406.2021.1934854>.",
      "License": "GPL (>= 3)",
      "NeedsCompilation": "yes",
      "Author": "Steve Su [aut, cre, cph] (<https://orcid.org/0000-0002-3368-4926>), Martin Maechler [aut], Juha Karvanen [aut], Robert King [aut], Benjamin Dean [ctb], R Core Team [aut]",
      "Repository": "CRAN"
    },
    "GPArotation": {
      "Package": "GPArotation",
      "Version": "2025.3-1",
      "Source": "Repository",
      "Title": "Gradient Projection Factor Rotation",
      "Authors@R": "c(  person(\"Coen\", \"Bernaards\", email = \"cab.gparotation@gmail.com\", role = c(\"aut\",\"cre\")), person(\"Paul\", \"Gilbert\", email = \"pgilbert.ttv9z@ncf.ca\", role = \"aut\"), person(\"Robert\", \"Jennrich\", role = \"aut\") )",
      "Depends": [
        "R (>= 2.0.0)"
      ],
      "Description": "Gradient Projection Algorithms for Factor Rotation.  For details see ?GPArotation. When using this package, please cite Bernaards and Jennrich (2005) <doi:10.1177/0013164404272507> 'Gradient Projection Algorithms and Software  for Arbitrary Rotation Criteria in Factor Analysis'.",
      "LazyData": "yes",
      "Imports": [
        "stats"
      ],
      "License": "GPL (>= 2)",
      "URL": "https://optimizer.r-forge.r-project.org/GPArotation_www/",
      "NeedsCompilation": "no",
      "Author": "Coen Bernaards [aut, cre], Paul Gilbert [aut], Robert Jennrich [aut]",
      "Maintainer": "Coen Bernaards <cab.gparotation@gmail.com>",
      "Repository": "CRAN"
    },
    "GPfit": {
      "Package": "GPfit",
      "Version": "1.0-9",
      "Source": "Repository",
      "Title": "Gaussian Processes Modeling",
      "Authors@R": "c( person(\"Blake\", \"MacDoanld\", role = \"aut\"), person(\"Hugh\", \"Chipman\", email = \"hugh.chipman@acadiau.ca\", role = c(\"aut\", \"cre\")), person(\"Chris\", \"Campbell\", email = \"ccampbell@mango-solutions.com\", role = \"ctb\"), person(\"Pritam\", \"Ranjan\", role = \"aut\"))",
      "Author": "Blake MacDoanld [aut], Hugh Chipman [aut, cre], Chris Campbell [ctb], Pritam Ranjan [aut]",
      "Maintainer": "Hugh Chipman <hugh.chipman@acadiau.ca>",
      "Description": "A computationally stable approach of fitting a Gaussian Process (GP) model to a deterministic simulator.",
      "Imports": [
        "lhs (>= 0.5)",
        "lattice (>= 0.18-8)"
      ],
      "Suggests": [
        "testthat"
      ],
      "License": "GPL-2",
      "NeedsCompilation": "no",
      "Encoding": "UTF-8",
      "RoxygenNote": "7.3.2",
      "Repository": "CRAN"
    },
    "Hmisc": {
      "Package": "Hmisc",
      "Version": "5.2-3",
      "Source": "Repository",
      "Date": "2025-03-16",
      "Title": "Harrell Miscellaneous",
      "Authors@R": "c(person(given = \"Frank E\", family = \"Harrell Jr\", role = c(\"aut\", \"cre\"), email = \"fh@fharrell.com\", comment = c(ORCID = \"0000-0002-8271-5493\")), person(given = \"Charles\", family = \"Dupont\", role = \"ctb\", email = \"charles.dupont@vumc.org\", comment = \"contributed several functions and maintains latex functions\"))",
      "Maintainer": "Frank E Harrell Jr <fh@fharrell.com>",
      "Depends": [
        "R (>= 4.2.0)"
      ],
      "Imports": [
        "methods",
        "ggplot2",
        "cluster",
        "rpart",
        "nnet",
        "foreign",
        "gtable",
        "grid",
        "gridExtra",
        "data.table",
        "htmlTable (>= 1.11.0)",
        "viridis",
        "htmltools",
        "base64enc",
        "colorspace",
        "rmarkdown",
        "knitr",
        "Formula"
      ],
      "Suggests": [
        "survival",
        "qreport",
        "acepack",
        "chron",
        "rms",
        "mice",
        "rstudioapi",
        "tables",
        "plotly (>= 4.5.6)",
        "rlang",
        "plyr",
        "VGAM",
        "leaps",
        "pcaPP",
        "digest",
        "parallel",
        "polspline",
        "abind",
        "kableExtra",
        "rio",
        "lattice",
        "latticeExtra",
        "gt",
        "sparkline",
        "jsonlite",
        "htmlwidgets",
        "qs",
        "getPass",
        "keyring",
        "safer",
        "htm2txt"
      ],
      "Description": "Contains many functions useful for data analysis, high-level graphics, utility operations, functions for computing sample size and power, simulation, importing and annotating datasets, imputing missing values, advanced table making, variable clustering, character string manipulation, conversion of R objects to LaTeX and html code, recoding variables, caching, simplified parallel computing, encrypting and decrypting data using a safe workflow, general moving window statistical estimation, and assistance in interpreting principal component analysis.",
      "License": "GPL (>= 2)",
      "LazyLoad": "Yes",
      "URL": "https://hbiostat.org/R/Hmisc/",
      "Encoding": "UTF-8",
      "RoxygenNote": "7.3.2",
      "NeedsCompilation": "yes",
      "Author": "Frank E Harrell Jr [aut, cre] (<https://orcid.org/0000-0002-8271-5493>), Charles Dupont [ctb] (contributed several functions and maintains latex functions)",
      "Repository": "CRAN"
    },
    "KernSmooth": {
      "Package": "KernSmooth",
      "Version": "2.23-26",
      "Source": "Repository",
      "Priority": "recommended",
      "Date": "2024-12-10",
      "Title": "Functions for Kernel Smoothing Supporting Wand & Jones (1995)",
      "Authors@R": "c(person(\"Matt\", \"Wand\", role = \"aut\", email = \"Matt.Wand@uts.edu.au\"), person(\"Cleve\", \"Moler\", role = \"ctb\", comment = \"LINPACK routines in src/d*\"), person(\"Brian\", \"Ripley\", role = c(\"trl\", \"cre\", \"ctb\"), email = \"Brian.Ripley@R-project.org\", comment = \"R port and updates\"))",
      "Note": "Maintainers are not available to give advice on using a package they did not author.",
      "Depends": [
        "R (>= 2.5.0)",
        "stats"
      ],
      "Suggests": [
        "MASS",
        "carData"
      ],
      "Description": "Functions for kernel smoothing (and density estimation) corresponding to the book:  Wand, M.P. and Jones, M.C. (1995) \"Kernel Smoothing\".",
      "License": "Unlimited",
      "ByteCompile": "yes",
      "NeedsCompilation": "yes",
      "Author": "Matt Wand [aut], Cleve Moler [ctb] (LINPACK routines in src/d*), Brian Ripley [trl, cre, ctb] (R port and updates)",
      "Maintainer": "Brian Ripley <Brian.Ripley@R-project.org>",
      "Repository": "CRAN"
    },
    "MASS": {
      "Package": "MASS",
      "Version": "7.3-65",
      "Source": "Repository",
      "Priority": "recommended",
      "Date": "2025-02-19",
      "Revision": "$Rev: 3681 $",
      "Depends": [
        "R (>= 4.4.0)",
        "grDevices",
        "graphics",
        "stats",
        "utils"
      ],
      "Imports": [
        "methods"
      ],
      "Suggests": [
        "lattice",
        "nlme",
        "nnet",
        "survival"
      ],
      "Authors@R": "c(person(\"Brian\", \"Ripley\", role = c(\"aut\", \"cre\", \"cph\"), email = \"Brian.Ripley@R-project.org\"), person(\"Bill\", \"Venables\", role = c(\"aut\", \"cph\")), person(c(\"Douglas\", \"M.\"), \"Bates\", role = \"ctb\"), person(\"Kurt\", \"Hornik\", role = \"trl\", comment = \"partial port ca 1998\"), person(\"Albrecht\", \"Gebhardt\", role = \"trl\", comment = \"partial port ca 1998\"), person(\"David\", \"Firth\", role = \"ctb\", comment = \"support functions for polr\"))",
      "Description": "Functions and datasets to support Venables and Ripley, \"Modern Applied Statistics with S\" (4th edition, 2002).",
      "Title": "Support Functions and Datasets for Venables and Ripley's MASS",
      "LazyData": "yes",
      "ByteCompile": "yes",
      "License": "GPL-2 | GPL-3",
      "URL": "http://www.stats.ox.ac.uk/pub/MASS4/",
      "Contact": "<MASS@stats.ox.ac.uk>",
      "NeedsCompilation": "yes",
      "Author": "Brian Ripley [aut, cre, cph], Bill Venables [aut, cph], Douglas M. Bates [ctb], Kurt Hornik [trl] (partial port ca 1998), Albrecht Gebhardt [trl] (partial port ca 1998), David Firth [ctb] (support functions for polr)",
      "Maintainer": "Brian Ripley <Brian.Ripley@R-project.org>",
      "Repository": "CRAN"
    },
    "Matrix": {
      "Package": "Matrix",
      "Version": "1.7-4",
      "Source": "Repository",
      "VersionNote": "do also bump src/version.h, inst/include/Matrix/version.h",
      "Date": "2025-08-27",
      "Priority": "recommended",
      "Title": "Sparse and Dense Matrix Classes and Methods",
      "Description": "A rich hierarchy of sparse and dense matrix classes, including general, symmetric, triangular, and diagonal matrices with numeric, logical, or pattern entries.  Efficient methods for operating on such matrices, often wrapping the 'BLAS', 'LAPACK', and 'SuiteSparse' libraries.",
      "License": "GPL (>= 2) | file LICENCE",
      "URL": "https://Matrix.R-forge.R-project.org",
      "BugReports": "https://R-forge.R-project.org/tracker/?atid=294&group_id=61",
      "Contact": "Matrix-authors@R-project.org",
      "Authors@R": "c(person(\"Douglas\", \"Bates\", role = \"aut\", comment = c(ORCID = \"0000-0001-8316-9503\")), person(\"Martin\", \"Maechler\", role = c(\"aut\", \"cre\"), email = \"mmaechler+Matrix@gmail.com\", comment = c(ORCID = \"0000-0002-8685-9910\")), person(\"Mikael\", \"Jagan\", role = \"aut\", comment = c(ORCID = \"0000-0002-3542-2938\")), person(\"Timothy A.\", \"Davis\", role = \"ctb\", comment = c(ORCID = \"0000-0001-7614-6899\", \"SuiteSparse libraries\", \"collaborators listed in dir(system.file(\\\"doc\\\", \\\"SuiteSparse\\\", package=\\\"Matrix\\\"), pattern=\\\"License\\\", full.names=TRUE, recursive=TRUE)\")), person(\"George\", \"Karypis\", role = \"ctb\", comment = c(ORCID = \"0000-0003-2753-1437\", \"METIS library\", \"Copyright: Regents of the University of Minnesota\")), person(\"Jason\", \"Riedy\", role = \"ctb\", comment = c(ORCID = \"0000-0002-4345-4200\", \"GNU Octave's condest() and onenormest()\", \"Copyright: Regents of the University of California\")), person(\"Jens\", \"Oehlschlägel\", role = \"ctb\", comment = \"initial nearPD()\"), person(\"R Core Team\", role = \"ctb\", comment = c(ROR = \"02zz1nj61\", \"base R's matrix implementation\")))",
      "Depends": [
        "R (>= 4.4)",
        "methods"
      ],
      "Imports": [
        "grDevices",
        "graphics",
        "grid",
        "lattice",
        "stats",
        "utils"
      ],
      "Suggests": [
        "MASS",
        "datasets",
        "sfsmisc",
        "tools"
      ],
      "Enhances": [
        "SparseM",
        "graph"
      ],
      "LazyData": "no",
      "LazyDataNote": "not possible, since we use data/*.R and our S4 classes",
      "BuildResaveData": "no",
      "Encoding": "UTF-8",
      "NeedsCompilation": "yes",
      "Author": "Douglas Bates [aut] (ORCID: <https://orcid.org/0000-0001-8316-9503>), Martin Maechler [aut, cre] (ORCID: <https://orcid.org/0000-0002-8685-9910>), Mikael Jagan [aut] (ORCID: <https://orcid.org/0000-0002-3542-2938>), Timothy A. Davis [ctb] (ORCID: <https://orcid.org/0000-0001-7614-6899>, SuiteSparse libraries, collaborators listed in dir(system.file(\"doc\", \"SuiteSparse\", package=\"Matrix\"), pattern=\"License\", full.names=TRUE, recursive=TRUE)), George Karypis [ctb] (ORCID: <https://orcid.org/0000-0003-2753-1437>, METIS library, Copyright: Regents of the University of Minnesota), Jason Riedy [ctb] (ORCID: <https://orcid.org/0000-0002-4345-4200>, GNU Octave's condest() and onenormest(), Copyright: Regents of the University of California), Jens Oehlschlägel [ctb] (initial nearPD()), R Core Team [ctb] (ROR: <https://ror.org/02zz1nj61>, base R's matrix implementation)",
      "Maintainer": "Martin Maechler <mmaechler+Matrix@gmail.com>",
      "Repository": "CRAN"
    },
    "MatrixModels": {
      "Package": "MatrixModels",
      "Version": "0.5-4",
      "Source": "Repository",
      "VersionNote": "Released 0.5-3 on 2023-11-06",
      "Date": "2025-03-25",
      "Title": "Modelling with Sparse and Dense Matrices",
      "Contact": "Matrix-authors@R-project.org",
      "Authors@R": "c( person(\"Douglas\", \"Bates\", role = \"aut\", email = \"bates@stat.wisc.edu\", comment = c(ORCID = \"0000-0001-8316-9503\")), person(\"Martin\", \"Maechler\", role = c(\"aut\", \"cre\"), email = \"mmaechler+Matrix@gmail.com\", comment = c(ORCID = \"0000-0002-8685-9910\")))",
      "Description": "Generalized Linear Modelling with sparse and dense 'Matrix' matrices, using modular prediction and response module classes.",
      "Depends": [
        "R (>= 3.6.0)"
      ],
      "Imports": [
        "stats",
        "methods",
        "Matrix (>= 1.6-0)",
        "Matrix(< 1.8-0)"
      ],
      "ImportsNote": "_not_yet_stats4",
      "Encoding": "UTF-8",
      "LazyLoad": "yes",
      "License": "GPL (>= 2)",
      "URL": "https://Matrix.R-forge.R-project.org/, https://r-forge.r-project.org/R/?group_id=61",
      "BugReports": "https://R-forge.R-project.org/tracker/?func=add&atid=294&group_id=61",
      "NeedsCompilation": "no",
      "Author": "Douglas Bates [aut] (<https://orcid.org/0000-0001-8316-9503>), Martin Maechler [aut, cre] (<https://orcid.org/0000-0002-8685-9910>)",
      "Maintainer": "Martin Maechler <mmaechler+Matrix@gmail.com>",
      "Repository": "CRAN"
    },
    "PRROC": {
      "Package": "PRROC",
      "Version": "1.4",
      "Source": "Repository",
      "Type": "Package",
      "Title": "Precision-Recall and ROC Curves for Weighted and Unweighted Data",
      "Date": "2025-03-15",
      "Authors@R": "c(person(given = \"Jan\", family = \"Grau\", role = c(\"aut\", \"cre\"), email = \"grau@informatik.uni-halle.de\"), person(given = \"Jens\", family = \"Keilwagen\", role = \"aut\"))",
      "Description": "Computes the areas under the precision-recall (PR) and ROC curve for weighted (e.g., soft-labeled) and unweighted data. In contrast to other implementations, the interpolation between points of the PR curve is done by a non-linear piecewise function. In addition to the areas under the curves, the curves themselves can also be computed and plotted by a specific S3-method. References: Davis and Goadrich (2006) <doi:10.1145/1143844.1143874>; Keilwagen et al. (2014) <doi:10.1371/journal.pone.0092209>; Grau et al. (2015) <doi:10.1093/bioinformatics/btv153>.",
      "License": "GPL-3",
      "Suggests": [
        "testthat",
        "ggplot2",
        "ROCR"
      ],
      "Depends": [
        "rlang"
      ],
      "NeedsCompilation": "no",
      "Author": "Jan Grau [aut, cre], Jens Keilwagen [aut]",
      "Maintainer": "Jan Grau <grau@informatik.uni-halle.de>",
      "Repository": "CRAN"
    },
    "R6": {
      "Package": "R6",
      "Version": "2.6.1",
      "Source": "Repository",
      "Title": "Encapsulated Classes with Reference Semantics",
      "Authors@R": "c( person(\"Winston\", \"Chang\", , \"winston@posit.co\", role = c(\"aut\", \"cre\")), person(\"Posit Software, PBC\", role = c(\"cph\", \"fnd\")) )",
      "Description": "Creates classes with reference semantics, similar to R's built-in reference classes. Compared to reference classes, R6 classes are simpler and lighter-weight, and they are not built on S4 classes so they do not require the methods package. These classes allow public and private members, and they support inheritance, even when the classes are defined in different packages.",
      "License": "MIT + file LICENSE",
      "URL": "https://r6.r-lib.org, https://github.com/r-lib/R6",
      "BugReports": "https://github.com/r-lib/R6/issues",
      "Depends": [
        "R (>= 3.6)"
      ],
      "Suggests": [
        "lobstr",
        "testthat (>= 3.0.0)"
      ],
      "Config/Needs/website": "tidyverse/tidytemplate, ggplot2, microbenchmark, scales",
      "Config/testthat/edition": "3",
      "Encoding": "UTF-8",
      "RoxygenNote": "7.3.2",
      "NeedsCompilation": "no",
      "Author": "Winston Chang [aut, cre], Posit Software, PBC [cph, fnd]",
      "Maintainer": "Winston Chang <winston@posit.co>",
      "Repository": "CRAN"
    },
    "RColorBrewer": {
      "Package": "RColorBrewer",
      "Version": "1.1-3",
      "Source": "Repository",
      "Date": "2022-04-03",
      "Title": "ColorBrewer Palettes",
      "Authors@R": "c(person(given = \"Erich\", family = \"Neuwirth\", role = c(\"aut\", \"cre\"), email = \"erich.neuwirth@univie.ac.at\"))",
      "Author": "Erich Neuwirth [aut, cre]",
      "Maintainer": "Erich Neuwirth <erich.neuwirth@univie.ac.at>",
      "Depends": [
        "R (>= 2.0.0)"
      ],
      "Description": "Provides color schemes for maps (and other graphics) designed by Cynthia Brewer as described at http://colorbrewer2.org.",
      "License": "Apache License 2.0",
      "NeedsCompilation": "no",
      "Repository": "CRAN"
    },
    "RNGforGPD": {
      "Package": "RNGforGPD",
      "Version": "1.1.0",
      "Source": "Repository",
      "Type": "Package",
      "Title": "Random Number Generation for Generalized Poisson Distribution",
      "Date": "2020-11-17",
      "Author": "Hesen Li, Ruizhe Chen, Hai Nguyen, Yu-Che Chung, Ran Gao, Hakan Demirtas",
      "Maintainer": "Ruizhe Chen <rchen18@uic.edu>",
      "Description": "Generation of univariate and multivariate data that follow the generalized  Poisson distribution. The details of the univariate part are explained in  Demirtas (2017) <doi: 10.1080/03610918.2014.968725>, and the multivariate part is  an extension of the correlated Poisson data generation routine that was introduced in  Yahav and Shmueli (2012) <doi: 10.1002/asmb.901>.",
      "License": "GPL-2 | GPL-3",
      "Encoding": "UTF-8",
      "LazyData": "true",
      "RoxygenNote": "7.1.1",
      "Depends": [
        "R (>= 3.5.0)"
      ],
      "Imports": [
        "corpcor",
        "mvtnorm",
        "Matrix"
      ],
      "Suggests": [
        "knitr",
        "rmarkdown"
      ],
      "VignetteBuilder": "knitr",
      "NeedsCompilation": "no",
      "Repository": "CRAN"
    },
    "Rcpp": {
      "Package": "Rcpp",
      "Version": "1.1.0",
      "Source": "Repository",
      "Title": "Seamless R and C++ Integration",
      "Date": "2025-07-01",
      "Authors@R": "c(person(\"Dirk\", \"Eddelbuettel\", role = c(\"aut\", \"cre\"), email = \"edd@debian.org\", comment = c(ORCID = \"0000-0001-6419-907X\")), person(\"Romain\", \"Francois\", role = \"aut\", comment = c(ORCID = \"0000-0002-2444-4226\")), person(\"JJ\", \"Allaire\", role = \"aut\", comment = c(ORCID = \"0000-0003-0174-9868\")), person(\"Kevin\", \"Ushey\", role = \"aut\", comment = c(ORCID = \"0000-0003-2880-7407\")), person(\"Qiang\", \"Kou\", role = \"aut\", comment = c(ORCID = \"0000-0001-6786-5453\")), person(\"Nathan\", \"Russell\", role = \"aut\"), person(\"Iñaki\", \"Ucar\", role = \"aut\", comment = c(ORCID = \"0000-0001-6403-5550\")), person(\"Doug\", \"Bates\", role = \"aut\", comment = c(ORCID = \"0000-0001-8316-9503\")), person(\"John\", \"Chambers\", role = \"aut\"))",
      "Description": "The 'Rcpp' package provides R functions as well as C++ classes which offer a seamless integration of R and C++. Many R data types and objects can be mapped back and forth to C++ equivalents which facilitates both writing of new code as well as easier integration of third-party libraries. Documentation about 'Rcpp' is provided by several vignettes included in this package, via the 'Rcpp Gallery' site at <https://gallery.rcpp.org>, the paper by Eddelbuettel and Francois (2011, <doi:10.18637/jss.v040.i08>), the book by Eddelbuettel (2013, <doi:10.1007/978-1-4614-6868-4>) and the paper by Eddelbuettel and Balamuta (2018, <doi:10.1080/00031305.2017.1375990>); see 'citation(\"Rcpp\")' for details.",
      "Imports": [
        "methods",
        "utils"
      ],
      "Suggests": [
        "tinytest",
        "inline",
        "rbenchmark",
        "pkgKitten (>= 0.1.2)"
      ],
      "URL": "https://www.rcpp.org, https://dirk.eddelbuettel.com/code/rcpp.html, https://github.com/RcppCore/Rcpp",
      "License": "GPL (>= 2)",
      "BugReports": "https://github.com/RcppCore/Rcpp/issues",
      "MailingList": "rcpp-devel@lists.r-forge.r-project.org",
      "RoxygenNote": "6.1.1",
      "Encoding": "UTF-8",
      "NeedsCompilation": "yes",
      "Author": "Dirk Eddelbuettel [aut, cre] (ORCID: <https://orcid.org/0000-0001-6419-907X>), Romain Francois [aut] (ORCID: <https://orcid.org/0000-0002-2444-4226>), JJ Allaire [aut] (ORCID: <https://orcid.org/0000-0003-0174-9868>), Kevin Ushey [aut] (ORCID: <https://orcid.org/0000-0003-2880-7407>), Qiang Kou [aut] (ORCID: <https://orcid.org/0000-0001-6786-5453>), Nathan Russell [aut], Iñaki Ucar [aut] (ORCID: <https://orcid.org/0000-0001-6403-5550>), Doug Bates [aut] (ORCID: <https://orcid.org/0000-0001-8316-9503>), John Chambers [aut]",
      "Maintainer": "Dirk Eddelbuettel <edd@debian.org>",
      "Repository": "CRAN"
    },
    "RcppArmadillo": {
      "Package": "RcppArmadillo",
      "Version": "14.6.0-1",
      "Source": "Repository",
      "Type": "Package",
      "Title": "'Rcpp' Integration for the 'Armadillo' Templated Linear Algebra Library",
      "Date": "2025-07-02",
      "Authors@R": "c(person(\"Dirk\", \"Eddelbuettel\", role = c(\"aut\", \"cre\"), email = \"edd@debian.org\", comment = c(ORCID = \"0000-0001-6419-907X\")), person(\"Romain\", \"Francois\", role = \"aut\", comment = c(ORCID = \"0000-0002-2444-4226\")), person(\"Doug\", \"Bates\", role = \"aut\", comment = c(ORCID = \"0000-0001-8316-9503\")), person(\"Binxiang\", \"Ni\", role = \"aut\"), person(\"Conrad\", \"Sanderson\", role = \"aut\", comment = c(ORCID = \"0000-0002-0049-4501\")))",
      "Description": "'Armadillo' is a templated C++ linear algebra library (by Conrad Sanderson) that aims towards a good balance between speed and ease of use. Integer, floating point and complex numbers are supported, as well as a subset of trigonometric and statistics functions. Various matrix decompositions are provided through optional integration with LAPACK and ATLAS libraries.  The 'RcppArmadillo' package includes the header files from the templated 'Armadillo' library. Thus users do not need to install 'Armadillo' itself in order to use 'RcppArmadillo'. From release 7.800.0 on, 'Armadillo' is licensed under Apache License 2; previous releases were under licensed as MPL 2.0 from version 3.800.0 onwards and LGPL-3 prior to that; 'RcppArmadillo' (the 'Rcpp' bindings/bridge to Armadillo) is licensed under the GNU GPL version 2 or later, as is the rest of 'Rcpp'.",
      "License": "GPL (>= 2)",
      "LazyLoad": "yes",
      "Depends": [
        "R (>= 3.3.0)"
      ],
      "LinkingTo": [
        "Rcpp"
      ],
      "Imports": [
        "Rcpp (>= 1.0.12)",
        "stats",
        "utils",
        "methods"
      ],
      "Suggests": [
        "tinytest",
        "Matrix (>= 1.3.0)",
        "pkgKitten",
        "reticulate",
        "slam"
      ],
      "URL": "https://github.com/RcppCore/RcppArmadillo, https://dirk.eddelbuettel.com/code/rcpp.armadillo.html",
      "BugReports": "https://github.com/RcppCore/RcppArmadillo/issues",
      "RoxygenNote": "6.0.1",
      "NeedsCompilation": "yes",
      "Author": "Dirk Eddelbuettel [aut, cre] (ORCID: <https://orcid.org/0000-0001-6419-907X>), Romain Francois [aut] (ORCID: <https://orcid.org/0000-0002-2444-4226>), Doug Bates [aut] (ORCID: <https://orcid.org/0000-0001-8316-9503>), Binxiang Ni [aut], Conrad Sanderson [aut] (ORCID: <https://orcid.org/0000-0002-0049-4501>)",
      "Maintainer": "Dirk Eddelbuettel <edd@debian.org>",
      "Repository": "CRAN"
    },
    "RcppEigen": {
      "Package": "RcppEigen",
      "Version": "0.3.4.0.2",
      "Source": "Repository",
      "Type": "Package",
      "Title": "'Rcpp' Integration for the 'Eigen' Templated Linear Algebra Library",
      "Date": "2024-08-23",
      "Authors@R": "c(person(\"Doug\", \"Bates\", role = \"aut\", comment = c(ORCID = \"0000-0001-8316-9503\")), person(\"Dirk\", \"Eddelbuettel\", role = c(\"aut\", \"cre\"), email = \"edd@debian.org\", comment = c(ORCID = \"0000-0001-6419-907X\")), person(\"Romain\", \"Francois\", role = \"aut\", comment = c(ORCID = \"0000-0002-2444-4226\")), person(\"Yixuan\", \"Qiu\", role = \"aut\", comment = c(ORCID = \"0000-0003-0109-6692\")), person(\"Authors of\", \"Eigen\", role = \"cph\", comment = \"Authorship and copyright in included Eigen library as detailed in inst/COPYRIGHTS\"))",
      "Copyright": "See the file COPYRIGHTS for various Eigen copyright details",
      "Description": "R and 'Eigen' integration using 'Rcpp'. 'Eigen' is a C++ template library for linear algebra: matrices, vectors, numerical solvers and related algorithms.  It supports dense and sparse matrices on integer, floating point and complex numbers, decompositions of such matrices, and solutions of linear systems. Its performance on many algorithms is comparable with some of the best implementations based on 'Lapack' and level-3 'BLAS'. The 'RcppEigen' package includes the header files from the 'Eigen' C++ template library. Thus users do not need to install 'Eigen' itself in order to use 'RcppEigen'. Since version 3.1.1, 'Eigen' is licensed under the Mozilla Public License (version 2); earlier version were licensed under the GNU LGPL version 3 or later. 'RcppEigen' (the 'Rcpp' bindings/bridge to 'Eigen') is licensed under the GNU GPL version 2 or later, as is the rest of 'Rcpp'.",
      "License": "GPL (>= 2) | file LICENSE",
      "LazyLoad": "yes",
      "Depends": [
        "R (>= 3.6.0)"
      ],
      "LinkingTo": [
        "Rcpp"
      ],
      "Imports": [
        "Rcpp (>= 0.11.0)",
        "stats",
        "utils"
      ],
      "Suggests": [
        "Matrix",
        "inline",
        "tinytest",
        "pkgKitten",
        "microbenchmark"
      ],
      "URL": "https://github.com/RcppCore/RcppEigen, https://dirk.eddelbuettel.com/code/rcpp.eigen.html",
      "BugReports": "https://github.com/RcppCore/RcppEigen/issues",
      "NeedsCompilation": "yes",
      "Author": "Doug Bates [aut] (<https://orcid.org/0000-0001-8316-9503>), Dirk Eddelbuettel [aut, cre] (<https://orcid.org/0000-0001-6419-907X>), Romain Francois [aut] (<https://orcid.org/0000-0002-2444-4226>), Yixuan Qiu [aut] (<https://orcid.org/0000-0003-0109-6692>), Authors of Eigen [cph] (Authorship and copyright in included Eigen library as detailed in inst/COPYRIGHTS)",
      "Maintainer": "Dirk Eddelbuettel <edd@debian.org>",
      "Repository": "CRAN"
    },
    "RcppParallel": {
      "Package": "RcppParallel",
      "Version": "5.1.10",
      "Source": "Repository",
      "Type": "Package",
      "Title": "Parallel Programming Tools for 'Rcpp'",
      "Authors@R": "c( person(\"JJ\", \"Allaire\", role = c(\"aut\"), email = \"jj@rstudio.com\"), person(\"Romain\", \"Francois\", role = c(\"aut\", \"cph\")), person(\"Kevin\", \"Ushey\", role = c(\"aut\", \"cre\"), email = \"kevin@rstudio.com\"), person(\"Gregory\", \"Vandenbrouck\", role = \"aut\"), person(\"Marcus\", \"Geelnard\", role = c(\"aut\", \"cph\"), comment = \"TinyThread library, https://tinythreadpp.bitsnbites.eu/\"), person(\"Hamada S.\", \"Badr\", email = \"badr@jhu.edu\", role = c(\"ctb\"), comment = c(ORCID = \"0000-0002-9808-2344\")), person(family = \"Posit, PBC\", role = \"cph\"), person(family = \"Intel\", role = c(\"aut\", \"cph\"), comment = \"Intel TBB library, https://www.threadingbuildingblocks.org/\"), person(family = \"Microsoft\", role = \"cph\") )",
      "Description": "High level functions for parallel programming with 'Rcpp'. For example, the 'parallelFor()' function can be used to convert the work of a standard serial \"for\" loop into a parallel one and the 'parallelReduce()' function can be used for accumulating aggregate or other values.",
      "Depends": [
        "R (>= 3.0.2)"
      ],
      "Suggests": [
        "Rcpp",
        "RUnit",
        "knitr",
        "rmarkdown"
      ],
      "SystemRequirements": "GNU make, Intel TBB, Windows: cmd.exe and cscript.exe, Solaris: g++ is required",
      "License": "GPL (>= 3)",
      "URL": "https://rcppcore.github.io/RcppParallel/, https://github.com/RcppCore/RcppParallel",
      "BugReports": "https://github.com/RcppCore/RcppParallel/issues",
      "Biarch": "TRUE",
      "RoxygenNote": "7.1.1",
      "Encoding": "UTF-8",
      "NeedsCompilation": "yes",
      "Author": "JJ Allaire [aut], Romain Francois [aut, cph], Kevin Ushey [aut, cre], Gregory Vandenbrouck [aut], Marcus Geelnard [aut, cph] (TinyThread library, https://tinythreadpp.bitsnbites.eu/), Hamada S. Badr [ctb] (<https://orcid.org/0000-0002-9808-2344>), Posit, PBC [cph], Intel [aut, cph] (Intel TBB library, https://www.threadingbuildingblocks.org/), Microsoft [cph]",
      "Maintainer": "Kevin Ushey <kevin@rstudio.com>",
      "Repository": "CRAN"
    },
    "Rdpack": {
      "Package": "Rdpack",
      "Version": "2.6.4",
      "Source": "Repository",
      "Type": "Package",
      "Title": "Update and Manipulate Rd Documentation Objects",
      "Authors@R": "c( person(given = c(\"Georgi\", \"N.\"), family = \"Boshnakov\",  role = c(\"aut\", \"cre\"),  email = \"georgi.boshnakov@manchester.ac.uk\", comment = c(ORCID = \"0000-0003-2839-346X\")), person(given = \"Duncan\",  family = \"Murdoch\",  role = \"ctb\", email = \"murdoch.duncan@gmail.com\") )",
      "Description": "Functions for manipulation of R documentation objects, including functions reprompt() and ereprompt() for updating 'Rd' documentation for functions, methods and classes; 'Rd' macros for citations and import of references from 'bibtex' files for use in 'Rd' files and 'roxygen2' comments; 'Rd' macros for evaluating and inserting snippets of 'R' code and the results of its evaluation or creating graphics on the fly; and many functions for manipulation of references and Rd files.",
      "URL": "https://geobosh.github.io/Rdpack/ (doc), https://github.com/GeoBosh/Rdpack (devel)",
      "BugReports": "https://github.com/GeoBosh/Rdpack/issues",
      "Depends": [
        "R (>= 2.15.0)",
        "methods"
      ],
      "Imports": [
        "tools",
        "utils",
        "rbibutils (>= 1.3)"
      ],
      "Suggests": [
        "grDevices",
        "testthat",
        "rstudioapi",
        "rprojroot",
        "gbRd"
      ],
      "License": "GPL (>= 2)",
      "LazyLoad": "yes",
      "RoxygenNote": "7.1.1",
      "NeedsCompilation": "no",
      "Author": "Georgi N. Boshnakov [aut, cre] (<https://orcid.org/0000-0003-2839-346X>), Duncan Murdoch [ctb]",
      "Maintainer": "Georgi N. Boshnakov <georgi.boshnakov@manchester.ac.uk>",
      "Repository": "CRAN"
    },
    "Rfast": {
      "Package": "Rfast",
      "Version": "2.1.5.1",
      "Source": "Repository",
      "Type": "Package",
      "Title": "A Collection of Efficient and Extremely Fast R Functions",
      "Date": "2025-03-10",
      "Authors@R": "c( person(\"Manos Papadakis\", email = \"rfastofficial@gmail.com\", role = c(\"aut\", \"cre\", \"cph\")),  person(\"Michail Tsagris\", role = c(\"aut\")),  person(\"Marios Dimitriadis\", role = c(\"aut\")),  person(\"Stefanos Fafalios\", role = c(\"aut\")),  person(\"Matteo Fasiolo\", role = c(\"aut\")),  person(\"Morgan Jacob\", role = c(\"ctb\")),  person(\"Giorgos Borboudakis\", role = c(\"aut\")),  person(\"John Burkardt\", role = c(\"aut\")),  person(\"Changliang Zou\", role = c(\"aut\"))  )",
      "Maintainer": "Manos Papadakis <rfastofficial@gmail.com>",
      "Depends": [
        "R (>= 3.5.0)",
        "Rcpp (>= 0.12.3)",
        "zigg",
        "RcppParallel"
      ],
      "LinkingTo": [
        "Rcpp (>= 0.12.3)",
        "RcppArmadillo",
        "RcppParallel",
        "zigg"
      ],
      "Suggests": [
        "philentropy"
      ],
      "SystemRequirements": "C++17",
      "BugReports": "https://github.com/RfastOfficial/Rfast/issues",
      "URL": "https://github.com/RfastOfficial/Rfast",
      "Description": "A collection of fast (utility) functions for data analysis. Column and row wise means, medians, variances, minimums, maximums, many t, F and G-square tests, many regressions (normal, logistic, Poisson), are some of the many fast functions. References: a) Tsagris M., Papadakis M. (2018). Taking R to its limits: 70+ tips. PeerJ Preprints 6:e26605v1 <doi:10.7287/peerj.preprints.26605v1>. b) Tsagris M. and Papadakis M. (2018). Forward regression in R: from the extreme slow to the extreme fast. Journal of Data Science, 16(4): 771--780. <doi:10.6339/JDS.201810_16(4).00006>. c) Chatzipantsiou C., Dimitriadis M., Papadakis M. and Tsagris M. (2020). Extremely Efficient Permutation and Bootstrap Hypothesis Tests Using Hypothesis Tests Using R. Journal of Modern Applied Statistical Methods, 18(2), eP2898. <doi:10.48550/arXiv.1806.10947>. d) Tsagris M., Papadakis M., Alenazi A. and Alzeley O. (2024). Computationally Efficient Outlier Detection for High-Dimensional Data Using the MDP Algorithm. Computation, 12(9): 185. <doi:10.3390/computation12090185>. e) Tsagris M. and Papadakis M. (2025). Fast and light-weight energy statistics using the R package Rfast. <doi:10.48550/arXiv.2501.02849>.",
      "License": "GPL (>= 2.0)",
      "NeedsCompilation": "yes",
      "Author": "Manos Papadakis [aut, cre, cph], Michail Tsagris [aut], Marios Dimitriadis [aut], Stefanos Fafalios [aut], Matteo Fasiolo [aut], Morgan Jacob [ctb], Giorgos Borboudakis [aut], John Burkardt [aut], Changliang Zou [aut]",
      "Repository": "CRAN"
    },
    "S7": {
      "Package": "S7",
      "Version": "0.2.1",
      "Source": "Repository",
      "Title": "An Object Oriented System Meant to Become a Successor to S3 and S4",
      "Authors@R": "c( person(\"Object-Oriented Programming Working Group\", role = \"cph\"), person(\"Davis\", \"Vaughan\", role = \"aut\"), person(\"Jim\", \"Hester\", role = \"aut\", comment = c(ORCID = \"0000-0002-2739-7082\")), person(\"Tomasz\", \"Kalinowski\", role = \"aut\"), person(\"Will\", \"Landau\", role = \"aut\"), person(\"Michael\", \"Lawrence\", role = \"aut\"), person(\"Martin\", \"Maechler\", role = \"aut\", comment = c(ORCID = \"0000-0002-8685-9910\")), person(\"Luke\", \"Tierney\", role = \"aut\"), person(\"Hadley\", \"Wickham\", , \"hadley@posit.co\", role = c(\"aut\", \"cre\"), comment = c(ORCID = \"0000-0003-4757-117X\")) )",
      "Description": "A new object oriented programming system designed to be a successor to S3 and S4. It includes formal class, generic, and method specification, and a limited form of multiple dispatch. It has been designed and implemented collaboratively by the R Consortium Object-Oriented Programming Working Group, which includes representatives from R-Core, 'Bioconductor', 'Posit'/'tidyverse', and the wider R community.",
      "License": "MIT + file LICENSE",
      "URL": "https://rconsortium.github.io/S7/, https://github.com/RConsortium/S7",
      "BugReports": "https://github.com/RConsortium/S7/issues",
      "Depends": [
        "R (>= 3.5.0)"
      ],
      "Imports": [
        "utils"
      ],
      "Suggests": [
        "bench",
        "callr",
        "covr",
        "knitr",
        "methods",
        "rmarkdown",
        "testthat (>= 3.2.0)",
        "tibble"
      ],
      "VignetteBuilder": "knitr",
      "Config/build/compilation-database": "true",
      "Config/Needs/website": "sloop",
      "Config/testthat/edition": "3",
      "Config/testthat/parallel": "TRUE",
      "Config/testthat/start-first": "external-generic",
      "Encoding": "UTF-8",
      "RoxygenNote": "7.3.3",
      "NeedsCompilation": "yes",
      "Author": "Object-Oriented Programming Working Group [cph], Davis Vaughan [aut], Jim Hester [aut] (ORCID: <https://orcid.org/0000-0002-2739-7082>), Tomasz Kalinowski [aut], Will Landau [aut], Michael Lawrence [aut], Martin Maechler [aut] (ORCID: <https://orcid.org/0000-0002-8685-9910>), Luke Tierney [aut], Hadley Wickham [aut, cre] (ORCID: <https://orcid.org/0000-0003-4757-117X>)",
      "Maintainer": "Hadley Wickham <hadley@posit.co>",
      "Repository": "CRAN"
    },
    "SQUAREM": {
      "Package": "SQUAREM",
      "Version": "2021.1",
      "Source": "Repository",
      "Date": "2021-01-12",
      "Title": "Squared Extrapolation Methods for Accelerating EM-Like Monotone Algorithms",
      "Description": "Algorithms for accelerating the convergence of slow, monotone sequences from smooth, contraction mapping such as the EM algorithm. It can be used to accelerate any smooth, linearly convergent acceleration scheme.  A tutorial style introduction to this package is available in a vignette on the CRAN download page or, when the package is loaded in an R session, with vignette(\"SQUAREM\"). Refer to the J Stat Software article: <doi:10.18637/jss.v092.i07>.",
      "Depends": [
        "R (>= 3.0)"
      ],
      "Suggests": [
        "setRNG"
      ],
      "LazyLoad": "yes",
      "License": "GPL (>= 2)",
      "Author": "Ravi Varadhan",
      "Maintainer": "Ravi Varadhan <ravi.varadhan@jhu.edu>",
      "URL": "https://coah.jhu.edu/people/Faculty_personal_Pages/Varadhan.html",
      "Repository": "CRAN",
      "NeedsCompilation": "no"
    },
    "SparseM": {
      "Package": "SparseM",
      "Version": "1.84-2",
      "Source": "Repository",
      "Authors@R": "c( person(\"Roger\", \"Koenker\",  role = c(\"cre\",\"aut\"), email =  \"rkoenker@uiuc.edu\"), person(c(\"Pin\", \"Tian\"), \"Ng\",  role = c(\"ctb\"), comment = \"Contributions to Sparse QR code\", email =  \"pin.ng@nau.edu\") , person(\"Yousef\", \"Saad\",  role = c(\"ctb\"), comment = \"author of sparskit2\") , person(\"Ben\", \"Shaby\", role = c(\"ctb\"), comment = \"author of chol2csr\") , person(\"Martin\", \"Maechler\", role = \"ctb\", comment = c(\"chol() tweaks; S4\", ORCID = \"0000-0002-8685-9910\")) )",
      "Maintainer": "Roger Koenker <rkoenker@uiuc.edu>",
      "Depends": [
        "R (>= 2.15)",
        "methods"
      ],
      "Imports": [
        "graphics",
        "stats",
        "utils"
      ],
      "VignetteBuilder": "knitr",
      "Suggests": [
        "knitr"
      ],
      "Description": "Some basic linear algebra functionality for sparse matrices is provided:  including Cholesky decomposition and backsolving as well as standard R subsetting and Kronecker products.",
      "License": "GPL (>= 2)",
      "Title": "Sparse Linear Algebra",
      "URL": "http://www.econ.uiuc.edu/~roger/research/sparse/sparse.html",
      "NeedsCompilation": "yes",
      "Author": "Roger Koenker [cre, aut], Pin Tian Ng [ctb] (Contributions to Sparse QR code), Yousef Saad [ctb] (author of sparskit2), Ben Shaby [ctb] (author of chol2csr), Martin Maechler [ctb] (chol() tweaks; S4, <https://orcid.org/0000-0002-8685-9910>)",
      "Repository": "CRAN"
    },
    "TH.data": {
      "Package": "TH.data",
      "Version": "1.1-4",
      "Source": "Repository",
      "Title": "TH's Data Archive",
      "Date": "2025-09-02",
      "Authors@R": "c(person(\"Torsten\", \"Hothorn\", role = c(\"aut\", \"cre\"), email = \"Torsten.Hothorn@R-project.org\"))",
      "Description": "Contains data sets used in other packages Torsten Hothorn maintains.",
      "Depends": [
        "R (>= 3.5.0)",
        "survival",
        "MASS"
      ],
      "Suggests": [
        "trtf",
        "tram",
        "rms",
        "coin",
        "ATR",
        "multcomp",
        "gridExtra",
        "vcd",
        "colorspace",
        "lattice",
        "knitr",
        "dplyr",
        "openxlsx",
        "plyr"
      ],
      "LazyData": "yes",
      "VignetteBuilder": "knitr",
      "License": "GPL-3",
      "NeedsCompilation": "no",
      "Author": "Torsten Hothorn [aut, cre]",
      "Maintainer": "Torsten Hothorn <Torsten.Hothorn@R-project.org>",
      "Repository": "CRAN"
    },
    "UpSetR": {
      "Package": "UpSetR",
      "Version": "1.4.1",
      "Source": "Repository",
      "Title": "A More Scalable Alternative to Venn and Euler Diagrams for Visualizing Intersecting Sets",
      "Date": "2026-5-20",
      "URL": "https://github.com/hms-dbmi/UpSetR",
      "BugReports": "https://github.com/hms-dbmi/UpSetR/issues",
      "Authors@R": "c( person(\"Jake\", \"Conway\", email = \"jake.conway@pathai.com\", role = \"aut\"), person(\"Nils\", \"Gehlenborg\", email = \"nils@hms.harvard.edu\", role= c(\"aut\",\"cre\")))",
      "Description": "Creates visualizations of intersecting sets using a novel matrix design, along with visualizations of several common set, element and attribute related tasks (Conway 2017) <doi:10.1093/bioinformatics/btx364>.",
      "Depends": [
        "R (>= 3.0)"
      ],
      "Imports": [
        "ggplot2",
        "gridExtra",
        "plyr",
        "utils",
        "stats",
        "methods",
        "grDevices",
        "scales"
      ],
      "License": "MIT + file LICENSE",
      "VignetteBuilder": "knitr",
      "Suggests": [
        "knitr"
      ],
      "Config/roxygen2/version": "8.0.0",
      "NeedsCompilation": "no",
      "Author": "Jake Conway [aut], Nils Gehlenborg [aut, cre]",
      "Maintainer": "Nils Gehlenborg <nils@hms.harvard.edu>",
      "Repository": "CRAN"
    },
    "VIM": {
      "Package": "VIM",
      "Version": "7.0.0",
      "Source": "Repository",
      "Title": "Visualization and Imputation of Missing Values",
      "Authors@R": "c( person(\"Matthias\", \"Templ\", email = \"matthias.templ@gmail.com\", role = c(\"aut\",\"cre\")), person(\"Alexander\", \"Kowarik\", email = \"alexander.kowarik@statistik.gv.at\", role = c(\"aut\"), comment=c(ORCID=\"0000-0001-8598-4130\")), person(\"Andreas\", \"Alfons\", role = c(\"aut\")), person(\"Johannes\", \"Gussenbauer\", role = c(\"aut\")), person(\"Nina\", \"Niederhametner\", role = c(\"aut\")), person(\"Eileen\", \"Vattheuer\", role = c(\"aut\")), person(\"Gregor\", \"de Cillia\", email = \"gregor.decillia@statistik.gv.at\", role = c(\"aut\")), person(\"Bernd\", \"Prantner\", role = c(\"ctb\")), person(\"Wolfgang\", \"Rannetbauer\", role = c(\"aut\")) )",
      "Depends": [
        "R (>= 4.1.0)",
        "colorspace",
        "grid"
      ],
      "Imports": [
        "car",
        "grDevices",
        "robustbase",
        "stats",
        "sp",
        "vcd",
        "nnet",
        "e1071",
        "methods",
        "Rcpp",
        "utils",
        "graphics",
        "laeken",
        "ranger",
        "MASS",
        "xgboost",
        "data.table(>= 1.9.4)",
        "mlr3",
        "mlr3pipelines",
        "R6",
        "paradox",
        "mlr3tuning",
        "mlr3learners",
        "future"
      ],
      "Suggests": [
        "dplyr",
        "tinytest",
        "knitr",
        "mgcv",
        "rmarkdown",
        "reactable",
        "covr",
        "withr",
        "pdist",
        "enetLTS",
        "robmixglm",
        "stringr",
        "glmnet"
      ],
      "Description": "Provides methods for imputation and visualization of  missing values. It includes graphical tools to explore the amount, structure  and patterns of missing and/or imputed values, supporting exploratory  data analysis and helping to investigate potential missingness mechanisms (details in Alfons, Templ and Filzmoser, <doi:10.1007/s11634-011-0102-y>.  The quality of imputations can be assessed visually using a wide range of  univariate, bivariate and multivariate plots.  The package further provides several imputation methods,  including efficient implementations of k-nearest neighbour and hot-deck  imputation (Kowarik and Templ 2013, <doi:10.18637/jss.v074.i07>,  iterative robust model-based multiple  imputation (Templ 2011, <doi:10.1016/j.csda.2011.04.012>;  Templ 2023, <doi:10.3390/math11122729>), and machine learning–based  approaches such as robust GAM-based multiple imputation  (Templ 2024, <doi:10.1007/s11222-024-10429-1>) as well as gradient boosting  (XGBoost) and transformer-based methods  (Niederhametner et al., <doi:10.1177/18747655251339401>).  General background and practical guidance on imputation are provided in the  Springer book by  Templ (2023) <doi:10.1007/978-3-031-30073-8>.",
      "LazyData": "TRUE",
      "ByteCompile": "TRUE",
      "License": "GPL (>= 2)",
      "URL": "https://github.com/statistikat/VIM",
      "Repository": "CRAN",
      "LinkingTo": [
        "Rcpp"
      ],
      "RoxygenNote": "7.3.3",
      "Encoding": "UTF-8",
      "VignetteBuilder": "knitr",
      "NeedsCompilation": "yes",
      "Author": "Matthias Templ [aut, cre], Alexander Kowarik [aut] (ORCID: <https://orcid.org/0000-0001-8598-4130>), Andreas Alfons [aut], Johannes Gussenbauer [aut], Nina Niederhametner [aut], Eileen Vattheuer [aut], Gregor de Cillia [aut], Bernd Prantner [ctb], Wolfgang Rannetbauer [aut]",
      "Maintainer": "Matthias Templ <matthias.templ@gmail.com>"
    },
    "abind": {
      "Package": "abind",
      "Version": "1.4-8",
      "Source": "Repository",
      "Date": "2024-09-08",
      "Title": "Combine Multidimensional Arrays",
      "Authors@R": "c(person(\"Tony\", \"Plate\", email = \"tplate@acm.org\", role = c(\"aut\", \"cre\")), person(\"Richard\", \"Heiberger\", role = c(\"aut\")))",
      "Maintainer": "Tony Plate <tplate@acm.org>",
      "Description": "Combine multidimensional arrays into a single array. This is a generalization of 'cbind' and 'rbind'.  Works with vectors, matrices, and higher-dimensional arrays (aka tensors). Also provides functions 'adrop', 'asub', and 'afill' for manipulating, extracting and replacing data in arrays.",
      "Depends": [
        "R (>= 1.5.0)"
      ],
      "Imports": [
        "methods",
        "utils"
      ],
      "License": "MIT + file LICENSE",
      "NeedsCompilation": "no",
      "Author": "Tony Plate [aut, cre], Richard Heiberger [aut]",
      "Repository": "CRAN"
    },
    "assertthat": {
      "Package": "assertthat",
      "Version": "0.2.1",
      "Source": "Repository",
      "Title": "Easy Pre and Post Assertions",
      "Authors@R": "person(\"Hadley\", \"Wickham\", , \"hadley@rstudio.com\", c(\"aut\", \"cre\"))",
      "Description": "An extension to stopifnot() that makes it easy to declare  the pre and post conditions that you code should satisfy, while also  producing friendly error messages so that your users know what's gone wrong.",
      "License": "GPL-3",
      "Imports": [
        "tools"
      ],
      "Suggests": [
        "testthat",
        "covr"
      ],
      "RoxygenNote": "6.0.1",
      "Collate": "'assert-that.r' 'on-failure.r' 'assertions-file.r' 'assertions-scalar.R' 'assertions.r' 'base.r' 'base-comparison.r' 'base-is.r' 'base-logical.r' 'base-misc.r' 'utils.r' 'validate-that.R'",
      "NeedsCompilation": "no",
      "Author": "Hadley Wickham [aut, cre]",
      "Maintainer": "Hadley Wickham <hadley@rstudio.com>",
      "Repository": "CRAN"
    },
    "backports": {
      "Package": "backports",
      "Version": "1.5.0",
      "Source": "Repository",
      "Type": "Package",
      "Title": "Reimplementations of Functions Introduced Since R-3.0.0",
      "Authors@R": "c( person(\"Michel\", \"Lang\", NULL, \"michellang@gmail.com\", role = c(\"cre\", \"aut\"), comment = c(ORCID = \"0000-0001-9754-0393\")), person(\"Duncan\", \"Murdoch\", NULL, \"murdoch.duncan@gmail.com\", role = c(\"aut\")), person(\"R Core Team\", role = \"aut\"))",
      "Maintainer": "Michel Lang <michellang@gmail.com>",
      "Description": "Functions introduced or changed since R v3.0.0 are re-implemented in this package. The backports are conditionally exported in order to let R resolve the function name to either the implemented backport, or the respective base version, if available. Package developers can make use of new functions or arguments by selectively importing specific backports to support older installations.",
      "URL": "https://github.com/r-lib/backports",
      "BugReports": "https://github.com/r-lib/backports/issues",
      "License": "GPL-2 | GPL-3",
      "NeedsCompilation": "yes",
      "ByteCompile": "yes",
      "Depends": [
        "R (>= 3.0.0)"
      ],
      "Encoding": "UTF-8",
      "RoxygenNote": "7.3.1",
      "Author": "Michel Lang [cre, aut] (<https://orcid.org/0000-0001-9754-0393>), Duncan Murdoch [aut], R Core Team [aut]",
      "Repository": "CRAN"
    },
    "base64enc": {
      "Package": "base64enc",
      "Version": "0.1-3",
      "Source": "Repository",
      "Title": "Tools for base64 encoding",
      "Author": "Simon Urbanek <Simon.Urbanek@r-project.org>",
      "Maintainer": "Simon Urbanek <Simon.Urbanek@r-project.org>",
      "Depends": [
        "R (>= 2.9.0)"
      ],
      "Enhances": [
        "png"
      ],
      "Description": "This package provides tools for handling base64 encoding. It is more flexible than the orphaned base64 package.",
      "License": "GPL-2 | GPL-3",
      "URL": "http://www.rforge.net/base64enc",
      "NeedsCompilation": "yes",
      "Repository": "CRAN"
    },
    "bbotk": {
      "Package": "bbotk",
      "Version": "1.10.0",
      "Source": "Repository",
      "Title": "Black-Box Optimization Toolkit",
      "Authors@R": "c( person(\"Marc\", \"Becker\", , \"marcbecker@posteo.de\", role = c(\"cre\", \"aut\"), comment = c(ORCID = \"0000-0002-8115-0400\")), person(\"Jakob\", \"Richter\", , \"jakob1richter@gmail.com\", role = \"aut\", comment = c(ORCID = \"0000-0003-4481-5554\")), person(\"Michel\", \"Lang\", , \"michellang@gmail.com\", role = \"aut\", comment = c(ORCID = \"0000-0001-9754-0393\")), person(\"Bernd\", \"Bischl\", , \"bernd_bischl@gmx.net\", role = \"aut\", comment = c(ORCID = \"0000-0001-6002-6980\")), person(\"Martin\", \"Binder\", , \"martin.binder@mail.com\", role = \"aut\"), person(\"Olaf\", \"Mersmann\", , \"olafm@statistik.tu-dortmund.de\", role = \"ctb\") )",
      "Description": "Features highly configurable search spaces via the 'paradox' package and optimizes every user-defined objective function. The package includes several optimization algorithms e.g. Random Search, Iterated Racing, Bayesian Optimization (in 'mlr3mbo') and Hyperband (in 'mlr3hyperband'). bbotk is the base package of 'mlr3tuning', 'mlr3fselect' and 'miesmuschel'.",
      "License": "LGPL-3",
      "URL": "https://bbotk.mlr-org.com, https://github.com/mlr-org/bbotk",
      "BugReports": "https://github.com/mlr-org/bbotk/issues",
      "Depends": [
        "paradox (>= 1.0.0)",
        "R (>= 3.1.0)"
      ],
      "Imports": [
        "checkmate (>= 2.0.0)",
        "cli",
        "data.table",
        "lgr",
        "methods",
        "mlr3misc (>= 0.21.0)",
        "R6"
      ],
      "Suggests": [
        "adagio",
        "emoa",
        "GenSA",
        "irace (>= 4.0.0)",
        "knitr",
        "mirai",
        "nloptr",
        "processx",
        "progressr",
        "redux",
        "RhpcBLASctl",
        "rush (>= 1.0.0)",
        "testthat (>= 3.0.0)"
      ],
      "Config/testthat/edition": "3",
      "Config/testthat/parallel": "false",
      "Encoding": "UTF-8",
      "Language": "en-US",
      "NeedsCompilation": "yes",
      "RoxygenNote": "7.3.3",
      "Collate": "'Archive.R' 'ArchiveAsync.R' 'ArchiveAsyncFrozen.R' 'ArchiveBatch.R' 'CallbackAsync.R' 'CallbackBatch.R' 'Codomain.R' 'ContextAsync.R' 'ContextBatch.R' 'EvalInstance.R' 'Objective.R' 'ObjectiveRFun.R' 'ObjectiveRFunDt.R' 'ObjectiveRFunMany.R' 'OptimInstance.R' 'OptimInstanceAsync.R' 'OptimInstanceAsyncMultiCrit.R' 'OptimInstanceAsyncSingleCrit.R' 'OptimInstanceBatch.R' 'OptimInstanceBatchMultiCrit.R' 'OptimInstanceBatchSingleCrit.R' 'OptimInstanceMultiCrit.R' 'OptimInstanceSingleCrit.R' 'mlr_optimizers.R' 'Optimizer.R' 'OptimizerAsync.R' 'OptimizerAsyncDesignPoints.R' 'OptimizerAsyncGridSearch.R' 'OptimizerAsyncRandomSearch.R' 'OptimizerBatch.R' 'OptimizerBatchChain.R' 'OptimizerBatchCmaes.R' 'OptimizerBatchDesignPoints.R' 'OptimizerBatchFocusSearch.R' 'OptimizerBatchGenSA.R' 'OptimizerBatchGridSearch.R' 'OptimizerBatchIrace.R' 'OptimizerBatchLocalSearch.R' 'OptimizerBatchNLoptr.R' 'OptimizerBatchRandomSearch.R' 'Progressor.R' 'mlr_terminators.R' 'Terminator.R' 'TerminatorClockTime.R' 'TerminatorCombo.R' 'TerminatorEvals.R' 'TerminatorNone.R' 'TerminatorPerfReached.R' 'TerminatorRunTime.R' 'TerminatorStagnation.R' 'TerminatorStagnationBatch.R' 'TerminatorStagnationHypervolume.R' 'as_terminator.R' 'assertions.R' 'bb_optimize.R' 'bbotk_reflections.R' 'bibentries.R' 'conditions.R' 'helper.R' 'local_search.R' 'mlr_callbacks.R' 'mlr_test_functions.R' 'nds_selection.R' 'reexport.R' 'sugar.R' 'worker_loops.R' 'zzz.R'",
      "Author": "Marc Becker [cre, aut] (ORCID: <https://orcid.org/0000-0002-8115-0400>), Jakob Richter [aut] (ORCID: <https://orcid.org/0000-0003-4481-5554>), Michel Lang [aut] (ORCID: <https://orcid.org/0000-0001-9754-0393>), Bernd Bischl [aut] (ORCID: <https://orcid.org/0000-0001-6002-6980>), Martin Binder [aut], Olaf Mersmann [ctb]",
      "Maintainer": "Marc Becker <marcbecker@posteo.de>",
      "Repository": "CRAN"
    },
    "bit": {
      "Package": "bit",
      "Version": "4.6.0",
      "Source": "Repository",
      "Title": "Classes and Methods for Fast Memory-Efficient Boolean Selections",
      "Authors@R": "c( person(\"Michael\", \"Chirico\", email = \"MichaelChirico4@gmail.com\", role = c(\"aut\", \"cre\")), person(\"Jens\", \"Oehlschlägel\", role = \"aut\"), person(\"Brian\", \"Ripley\", role = \"ctb\") )",
      "Depends": [
        "R (>= 3.4.0)"
      ],
      "Suggests": [
        "testthat (>= 3.0.0)",
        "roxygen2",
        "knitr",
        "markdown",
        "rmarkdown",
        "microbenchmark",
        "bit64 (>= 4.0.0)",
        "ff (>= 4.0.0)"
      ],
      "Description": "Provided are classes for boolean and skewed boolean vectors, fast boolean methods, fast unique and non-unique integer sorting, fast set operations on sorted and unsorted sets of integers, and foundations for ff (range index, compression, chunked processing).",
      "License": "GPL-2 | GPL-3",
      "LazyLoad": "yes",
      "ByteCompile": "yes",
      "Encoding": "UTF-8",
      "URL": "https://github.com/r-lib/bit",
      "VignetteBuilder": "knitr, rmarkdown",
      "RoxygenNote": "7.3.2",
      "Config/testthat/edition": "3",
      "NeedsCompilation": "yes",
      "Author": "Michael Chirico [aut, cre], Jens Oehlschlägel [aut], Brian Ripley [ctb]",
      "Maintainer": "Michael Chirico <MichaelChirico4@gmail.com>",
      "Repository": "CRAN"
    },
    "bit64": {
      "Package": "bit64",
      "Version": "4.6.0-1",
      "Source": "Repository",
      "Title": "A S3 Class for Vectors of 64bit Integers",
      "Authors@R": "c( person(\"Michael\", \"Chirico\", email = \"michaelchirico4@gmail.com\", role = c(\"aut\", \"cre\")), person(\"Jens\", \"Oehlschlägel\", role = \"aut\"), person(\"Leonardo\", \"Silvestri\", role = \"ctb\"), person(\"Ofek\", \"Shilon\", role = \"ctb\") )",
      "Depends": [
        "R (>= 3.4.0)",
        "bit (>= 4.0.0)"
      ],
      "Description": "Package 'bit64' provides serializable S3 atomic 64bit (signed) integers. These are useful for handling database keys and exact counting in +-2^63. WARNING: do not use them as replacement for 32bit integers, integer64 are not supported for subscripting by R-core and they have different semantics when combined with double, e.g. integer64 + double => integer64. Class integer64 can be used in vectors, matrices, arrays and data.frames. Methods are available for coercion from and to logicals, integers, doubles, characters and factors as well as many elementwise and summary functions. Many fast algorithmic operations such as 'match' and 'order' support inter- active data exploration and manipulation and optionally leverage caching.",
      "License": "GPL-2 | GPL-3",
      "LazyLoad": "yes",
      "ByteCompile": "yes",
      "URL": "https://github.com/r-lib/bit64",
      "Encoding": "UTF-8",
      "Imports": [
        "graphics",
        "methods",
        "stats",
        "utils"
      ],
      "Suggests": [
        "testthat (>= 3.0.3)",
        "withr"
      ],
      "Config/testthat/edition": "3",
      "Config/needs/development": "testthat",
      "RoxygenNote": "7.3.2",
      "NeedsCompilation": "yes",
      "Author": "Michael Chirico [aut, cre], Jens Oehlschlägel [aut], Leonardo Silvestri [ctb], Ofek Shilon [ctb]",
      "Maintainer": "Michael Chirico <michaelchirico4@gmail.com>",
      "Repository": "CRAN"
    },
    "bookdown": {
      "Package": "bookdown",
      "Version": "0.44",
      "Source": "Repository",
      "Type": "Package",
      "Title": "Authoring Books and Technical Documents with R Markdown",
      "Authors@R": "c( person(\"Yihui\", \"Xie\", role = c(\"aut\", \"cre\"), email = \"xie@yihui.name\", comment = c(ORCID = \"0000-0003-0645-5666\")), person(\"Christophe\", \"Dervieux\", , \"cderv@posit.co\", role = c(\"ctb\"), comment = c(ORCID = \"0000-0003-4474-2498\")), person(\"JJ\", \"Allaire\", role = \"ctb\"), person(\"Albert\", \"Kim\", role = \"ctb\"), person(\"Alessandro\", \"Samuel-Rosa\", role = \"ctb\"), person(\"Andrzej\", \"Oles\", role = \"ctb\"), person(\"Atsushi\", \"Yasumoto\", role = \"ctb\", comment = c(ORCID = \"0000-0002-8335-495X\")), person(\"Aust\", \"Frederik\", role = \"ctb\", comment = c(ORCID = \"0000-0003-4900-788X\")), person(\"Bastiaan\", \"Quast\", role = \"ctb\"), person(\"Ben\", \"Marwick\", role = \"ctb\"), person(\"Chester\", \"Ismay\", role = \"ctb\"), person(\"Clifton\", \"Franklund\", role = \"ctb\"), person(\"Daniel\", \"Emaasit\", role = \"ctb\"), person(\"David\", \"Shuman\", role = \"ctb\"), person(\"Dean\", \"Attali\", role = \"ctb\"), person(\"Drew\", \"Tyre\", role = \"ctb\"), person(\"Ellis\", \"Valentiner\", role = \"ctb\"), person(\"Frans\", \"van Dunne\", role = \"ctb\"), person(\"Hadley\", \"Wickham\", role = \"ctb\"), person(\"Jeff\", \"Allen\", role = \"ctb\"), person(\"Jennifer\", \"Bryan\", role = \"ctb\"), person(\"Jonathan\", \"McPhers\", role = \"ctb\"), person(\"JooYoung\", \"Seo\", role=\"ctb\", comment = c(ORCID = \"0000-0002-4064-6012\")), person(\"Joyce\", \"Robbins\", role = \"ctb\"), person(\"Junwen\", \"Huang\", role = \"ctb\"), person(\"Kevin\", \"Cheung\", role = \"ctb\"), person(\"Kevin\", \"Ushey\", role = \"ctb\"), person(\"Kim\", \"Seonghyun\", role = \"ctb\"), person(\"Kirill\", \"Muller\", role = \"ctb\"), person(\"Luciano\", \"Selzer\", role = \"ctb\"), person(\"Matthew\", \"Lincoln\", role = \"ctb\"), person(\"Maximilian\", \"Held\", role = \"ctb\"), person(\"Michael\", \"Sachs\", role = \"ctb\"), person(\"Michal\", \"Bojanowski\", role = \"ctb\"), person(\"Nathan\", \"Werth\", role = \"ctb\"), person(\"Noam\", \"Ross\", role = \"ctb\"), person(\"Peter\", \"Hickey\", role = \"ctb\"), person(\"Pedro Rafael D.\", \"Marinho\", role=\"ctb\", comment = c(ORCID = \"0000-0003-1591-8300\")), person(\"Romain\", \"Lesur\", role = \"ctb\", comment = c(ORCID = \"0000-0002-0721-5595\")), person(\"Sahir\", \"Bhatnagar\", role = \"ctb\"), person(\"Shir\", \"Dekel\", role = \"ctb\", comment = c(ORCID = \"0000-0003-1773-2446\")), person(\"Steve\", \"Simpson\", role = \"ctb\"), person(\"Thierry\", \"Onkelinx\", role = \"ctb\", comment = c(ORCID = \"0000-0001-8804-4216\")), person(\"Vincent\", \"Fulco\", role = \"ctb\"), person(\"Yixuan\", \"Qiu\", role = \"ctb\"), person(\"Zhuoer\", \"Dong\", role = \"ctb\"), person(given = \"Posit Software, PBC\", role = c(\"cph\", \"fnd\")), person(\"Bartek\", \"Szopka\", role = \"ctb\", comment = \"The jQuery Highlight plugin\"), person(\"Zeno\", \"Rocha\", role = \"cph\", comment = \"clipboard.js library\"), person(family = \"MathQuill contributors\", role = \"ctb\", comment = \"The MathQuill library; authors listed in inst/resources/AUTHORS\"), person(family = \"FriendCode Inc\", role = c(\"cph\", \"ctb\"), comment = \"The gitbook style, with modifications\") )",
      "Maintainer": "Yihui Xie <xie@yihui.name>",
      "Description": "Output formats and utilities for authoring books and technical documents with R Markdown.",
      "License": "GPL-3",
      "Depends": [
        "R (>= 3.5.0)"
      ],
      "Imports": [
        "htmltools (>= 0.3.6)",
        "knitr (>= 1.38)",
        "rmarkdown (>= 2.14)",
        "jquerylib",
        "xfun (>= 0.48)",
        "tinytex (>= 0.12)",
        "yaml (>= 2.1.19)"
      ],
      "Suggests": [
        "bslib (>= 0.2.4)",
        "downlit (>= 0.4.0)",
        "htmlwidgets",
        "jsonlite",
        "curl",
        "rstudioapi",
        "miniUI",
        "rsconnect (>= 0.4.3)",
        "servr (>= 0.13)",
        "shiny",
        "tibble",
        "testit (>= 0.9)",
        "tufte",
        "xml2",
        "webshot",
        "testthat (>= 3.1.0)",
        "withr (>= 2.3.0)"
      ],
      "URL": "https://github.com/rstudio/bookdown, https://pkgs.rstudio.com/bookdown/",
      "BugReports": "https://github.com/rstudio/bookdown/issues",
      "SystemRequirements": "Pandoc (>= 1.17.2)",
      "RoxygenNote": "7.3.2",
      "Encoding": "UTF-8",
      "Config/Needs/book": "remotes, webshot, svglite",
      "Config/Needs/website": "pkgdown, tidyverse/tidytemplate, rstudio/quillt",
      "Config/testthat/edition": "3",
      "VignetteBuilder": "knitr",
      "NeedsCompilation": "no",
      "Author": "Yihui Xie [aut, cre] (ORCID: <https://orcid.org/0000-0003-0645-5666>), Christophe Dervieux [ctb] (ORCID: <https://orcid.org/0000-0003-4474-2498>), JJ Allaire [ctb], Albert Kim [ctb], Alessandro Samuel-Rosa [ctb], Andrzej Oles [ctb], Atsushi Yasumoto [ctb] (ORCID: <https://orcid.org/0000-0002-8335-495X>), Aust Frederik [ctb] (ORCID: <https://orcid.org/0000-0003-4900-788X>), Bastiaan Quast [ctb], Ben Marwick [ctb], Chester Ismay [ctb], Clifton Franklund [ctb], Daniel Emaasit [ctb], David Shuman [ctb], Dean Attali [ctb], Drew Tyre [ctb], Ellis Valentiner [ctb], Frans van Dunne [ctb], Hadley Wickham [ctb], Jeff Allen [ctb], Jennifer Bryan [ctb], Jonathan McPhers [ctb], JooYoung Seo [ctb] (ORCID: <https://orcid.org/0000-0002-4064-6012>), Joyce Robbins [ctb], Junwen Huang [ctb], Kevin Cheung [ctb], Kevin Ushey [ctb], Kim Seonghyun [ctb], Kirill Muller [ctb], Luciano Selzer [ctb], Matthew Lincoln [ctb], Maximilian Held [ctb], Michael Sachs [ctb], Michal Bojanowski [ctb], Nathan Werth [ctb], Noam Ross [ctb], Peter Hickey [ctb], Pedro Rafael D. Marinho [ctb] (ORCID: <https://orcid.org/0000-0003-1591-8300>), Romain Lesur [ctb] (ORCID: <https://orcid.org/0000-0002-0721-5595>), Sahir Bhatnagar [ctb], Shir Dekel [ctb] (ORCID: <https://orcid.org/0000-0003-1773-2446>), Steve Simpson [ctb], Thierry Onkelinx [ctb] (ORCID: <https://orcid.org/0000-0001-8804-4216>), Vincent Fulco [ctb], Yixuan Qiu [ctb], Zhuoer Dong [ctb], Posit Software, PBC [cph, fnd], Bartek Szopka [ctb] (The jQuery Highlight plugin), Zeno Rocha [cph] (clipboard.js library), MathQuill contributors [ctb] (The MathQuill library; authors listed in inst/resources/AUTHORS), FriendCode Inc [cph, ctb] (The gitbook style, with modifications)",
      "Repository": "CRAN"
    },
    "boot": {
      "Package": "boot",
      "Version": "1.3-32",
      "Source": "Repository",
      "Priority": "recommended",
      "Date": "2025-08-29",
      "Authors@R": "c(person(\"Angelo\", \"Canty\", role = \"aut\", email = \"cantya@mcmaster.ca\",  comment = \"author of original code for S\"), person(\"Brian\", \"Ripley\", role = c(\"aut\", \"trl\"), email = \"Brian.Ripley@R-project.org\", comment = \"conversion to R, maintainer 1999--2022, author of parallel support\"), person(\"Alessandra R.\", \"Brazzale\", role = c(\"ctb\", \"cre\"), email = \"brazzale@stat.unipd.it\", comment = \"minor bug fixes\"))",
      "Maintainer": "Alessandra R. Brazzale <brazzale@stat.unipd.it>",
      "Note": "Maintainers are not available to give advice on using a package they did not author.",
      "Description": "Functions and datasets for bootstrapping from the book \"Bootstrap Methods and Their Application\" by A. C. Davison and  D. V. Hinkley (1997, CUP), originally written by Angelo Canty for S.",
      "Title": "Bootstrap Functions",
      "Depends": [
        "R (>= 3.0.0)",
        "graphics",
        "stats"
      ],
      "Suggests": [
        "MASS",
        "survival"
      ],
      "LazyData": "yes",
      "ByteCompile": "yes",
      "License": "Unlimited",
      "NeedsCompilation": "no",
      "Author": "Angelo Canty [aut] (author of original code for S), Brian Ripley [aut, trl] (conversion to R, maintainer 1999--2022, author of parallel support), Alessandra R. Brazzale [ctb, cre] (minor bug fixes)",
      "Repository": "CRAN"
    },
    "broom": {
      "Package": "broom",
      "Version": "1.0.8",
      "Source": "Repository",
      "Type": "Package",
      "Title": "Convert Statistical Objects into Tidy Tibbles",
      "Authors@R": "c(person(given = \"David\", family = \"Robinson\", role = \"aut\", email = \"admiral.david@gmail.com\"), person(given = \"Alex\", family = \"Hayes\", role = \"aut\", email = \"alexpghayes@gmail.com\", comment = c(ORCID = \"0000-0002-4985-5160\")), person(given = \"Simon\", family = \"Couch\", role = c(\"aut\", \"cre\"), email = \"simon.couch@posit.co\", comment = c(ORCID = \"0000-0001-5676-5107\")), person(given = \"Posit Software, PBC\", role = c(\"cph\", \"fnd\")), person(given = \"Indrajeet\", family = \"Patil\", role = \"ctb\", email = \"patilindrajeet.science@gmail.com\", comment = c(ORCID = \"0000-0003-1995-6531\")), person(given = \"Derek\", family = \"Chiu\", role = \"ctb\", email = \"dchiu@bccrc.ca\"), person(given = \"Matthieu\", family = \"Gomez\", role = \"ctb\", email = \"mattg@princeton.edu\"), person(given = \"Boris\", family = \"Demeshev\", role = \"ctb\", email = \"boris.demeshev@gmail.com\"), person(given = \"Dieter\", family = \"Menne\", role = \"ctb\", email = \"dieter.menne@menne-biomed.de\"), person(given = \"Benjamin\", family = \"Nutter\", role = \"ctb\", email = \"nutter@battelle.org\"), person(given = \"Luke\", family = \"Johnston\", role = \"ctb\", email = \"luke.johnston@mail.utoronto.ca\"), person(given = \"Ben\", family = \"Bolker\", role = \"ctb\", email = \"bolker@mcmaster.ca\"), person(given = \"Francois\", family = \"Briatte\", role = \"ctb\", email = \"f.briatte@gmail.com\"), person(given = \"Jeffrey\", family = \"Arnold\", role = \"ctb\", email = \"jeffrey.arnold@gmail.com\"), person(given = \"Jonah\", family = \"Gabry\", role = \"ctb\", email = \"jsg2201@columbia.edu\"), person(given = \"Luciano\", family = \"Selzer\", role = \"ctb\", email = \"luciano.selzer@gmail.com\"), person(given = \"Gavin\", family = \"Simpson\", role = \"ctb\", email = \"ucfagls@gmail.com\"), person(given = \"Jens\", family = \"Preussner\", role = \"ctb\", email = \" jens.preussner@mpi-bn.mpg.de\"), person(given = \"Jay\", family = \"Hesselberth\", role = \"ctb\", email = \"jay.hesselberth@gmail.com\"), person(given = \"Hadley\", family = \"Wickham\", role = \"ctb\", email = \"hadley@posit.co\"), person(given = \"Matthew\", family = \"Lincoln\", role = \"ctb\", email = \"matthew.d.lincoln@gmail.com\"), person(given = \"Alessandro\", family = \"Gasparini\", role = \"ctb\", email = \"ag475@leicester.ac.uk\"), person(given = \"Lukasz\", family = \"Komsta\", role = \"ctb\", email = \"lukasz.komsta@umlub.pl\"), person(given = \"Frederick\", family = \"Novometsky\", role = \"ctb\"), person(given = \"Wilson\", family = \"Freitas\", role = \"ctb\"), person(given = \"Michelle\", family = \"Evans\", role = \"ctb\"), person(given = \"Jason Cory\", family = \"Brunson\", role = \"ctb\", email = \"cornelioid@gmail.com\"), person(given = \"Simon\", family = \"Jackson\", role = \"ctb\", email = \"drsimonjackson@gmail.com\"), person(given = \"Ben\", family = \"Whalley\", role = \"ctb\", email = \"ben.whalley@plymouth.ac.uk\"), person(given = \"Karissa\", family = \"Whiting\", role = \"ctb\", email = \"karissa.whiting@gmail.com\"), person(given = \"Yves\", family = \"Rosseel\", role = \"ctb\", email = \"yrosseel@gmail.com\"), person(given = \"Michael\", family = \"Kuehn\", role = \"ctb\", email = \"mkuehn10@gmail.com\"), person(given = \"Jorge\", family = \"Cimentada\", role = \"ctb\", email = \"cimentadaj@gmail.com\"), person(given = \"Erle\", family = \"Holgersen\", role = \"ctb\", email = \"erle.holgersen@gmail.com\"), person(given = \"Karl\", family = \"Dunkle Werner\", role = \"ctb\", comment = c(ORCID = \"0000-0003-0523-7309\")), person(given = \"Ethan\", family = \"Christensen\", role = \"ctb\", email = \"christensen.ej@gmail.com\"), person(given = \"Steven\", family = \"Pav\", role = \"ctb\", email = \"shabbychef@gmail.com\"), person(given = \"Paul\", family = \"PJ\", role = \"ctb\", email = \"pjpaul.stephens@gmail.com\"), person(given = \"Ben\", family = \"Schneider\", role = \"ctb\", email = \"benjamin.julius.schneider@gmail.com\"), person(given = \"Patrick\", family = \"Kennedy\", role = \"ctb\", email = \"pkqstr@protonmail.com\"), person(given = \"Lily\", family = \"Medina\", role = \"ctb\", email = \"lilymiru@gmail.com\"), person(given = \"Brian\", family = \"Fannin\", role = \"ctb\", email = \"captain@pirategrunt.com\"), person(given = \"Jason\", family = \"Muhlenkamp\", role = \"ctb\", email = \"jason.muhlenkamp@gmail.com\"), person(given = \"Matt\", family = \"Lehman\", role = \"ctb\"), person(given = \"Bill\", family = \"Denney\", role = \"ctb\", email = \"wdenney@humanpredictions.com\", comment = c(ORCID = \"0000-0002-5759-428X\")), person(given = \"Nic\", family = \"Crane\", role = \"ctb\"), person(given = \"Andrew\", family = \"Bates\", role = \"ctb\"), person(given = \"Vincent\", family = \"Arel-Bundock\", role = \"ctb\", email = \"vincent.arel-bundock@umontreal.ca\", comment = c(ORCID = \"0000-0003-2042-7063\")), person(given = \"Hideaki\", family = \"Hayashi\", role = \"ctb\"), person(given = \"Luis\", family = \"Tobalina\", role = \"ctb\"), person(given = \"Annie\", family = \"Wang\", role = \"ctb\", email = \"anniewang.uc@gmail.com\"), person(given = \"Wei Yang\", family = \"Tham\", role = \"ctb\", email = \"weiyang.tham@gmail.com\"), person(given = \"Clara\", family = \"Wang\", role = \"ctb\", email = \"clara.wang.94@gmail.com\"), person(given = \"Abby\", family = \"Smith\", role = \"ctb\", email = \"als1@u.northwestern.edu\", comment = c(ORCID = \"0000-0002-3207-0375\")), person(given = \"Jasper\", family = \"Cooper\", role = \"ctb\", email = \"jaspercooper@gmail.com\", comment = c(ORCID = \"0000-0002-8639-3188\")), person(given = \"E Auden\", family = \"Krauska\", role = \"ctb\", email = \"krauskae@gmail.com\", comment = c(ORCID = \"0000-0002-1466-5850\")), person(given = \"Alex\", family = \"Wang\", role = \"ctb\", email = \"x249wang@uwaterloo.ca\"), person(given = \"Malcolm\", family = \"Barrett\", role = \"ctb\", email = \"malcolmbarrett@gmail.com\", comment = c(ORCID = \"0000-0003-0299-5825\")), person(given = \"Charles\", family = \"Gray\", role = \"ctb\", email = \"charlestigray@gmail.com\", comment = c(ORCID = \"0000-0002-9978-011X\")), person(given = \"Jared\", family = \"Wilber\", role = \"ctb\"), person(given = \"Vilmantas\", family = \"Gegzna\", role = \"ctb\", email = \"GegznaV@gmail.com\", comment = c(ORCID = \"0000-0002-9500-5167\")), person(given = \"Eduard\", family = \"Szoecs\", role = \"ctb\", email = \"eduardszoecs@gmail.com\"), person(given = \"Frederik\", family = \"Aust\", role = \"ctb\", email = \"frederik.aust@uni-koeln.de\", comment = c(ORCID = \"0000-0003-4900-788X\")), person(given = \"Angus\", family = \"Moore\", role = \"ctb\", email = \"angusmoore9@gmail.com\"), person(given = \"Nick\", family = \"Williams\", role = \"ctb\", email = \"ntwilliams.personal@gmail.com\"), person(given = \"Marius\", family = \"Barth\", role = \"ctb\", email = \"marius.barth.uni.koeln@gmail.com\", comment = c(ORCID = \"0000-0002-3421-6665\")), person(given = \"Bruna\", family = \"Wundervald\", role = \"ctb\", email = \"brunadaviesw@gmail.com\", comment = c(ORCID = \"0000-0001-8163-220X\")), person(given = \"Joyce\", family = \"Cahoon\", role = \"ctb\", email = \"joyceyu48@gmail.com\", comment = c(ORCID = \"0000-0001-7217-4702\")), person(given = \"Grant\", family = \"McDermott\", role = \"ctb\", email = \"grantmcd@uoregon.edu\", comment = c(ORCID = \"0000-0001-7883-8573\")), person(given = \"Kevin\", family = \"Zarca\", role = \"ctb\", email = \"kevin.zarca@gmail.com\"), person(given = \"Shiro\", family = \"Kuriwaki\", role = \"ctb\", email = \"shirokuriwaki@gmail.com\", comment = c(ORCID = \"0000-0002-5687-2647\")), person(given = \"Lukas\", family = \"Wallrich\", role = \"ctb\", email = \"lukas.wallrich@gmail.com\", comment = c(ORCID = \"0000-0003-2121-5177\")), person(given = \"James\", family = \"Martherus\", role = \"ctb\", email = \"james@martherus.com\", comment = c(ORCID = \"0000-0002-8285-3300\")), person(given = \"Chuliang\", family = \"Xiao\", role = \"ctb\", email = \"cxiao@umich.edu\", comment = c(ORCID = \"0000-0002-8466-9398\")), person(given = \"Joseph\", family = \"Larmarange\", role = \"ctb\", email = \"joseph@larmarange.net\"), person(given = \"Max\", family = \"Kuhn\", role = \"ctb\", email = \"max@posit.co\"), person(given = \"Michal\", family = \"Bojanowski\", role = \"ctb\", email = \"michal2992@gmail.com\"), person(given = \"Hakon\", family = \"Malmedal\", role = \"ctb\", email = \"hmalmedal@gmail.com\"), person(given = \"Clara\", family = \"Wang\", role = \"ctb\"), person(given = \"Sergio\", family = \"Oller\", role = \"ctb\", email = \"sergioller@gmail.com\"), person(given = \"Luke\", family = \"Sonnet\", role = \"ctb\", email = \"luke.sonnet@gmail.com\"), person(given = \"Jim\", family = \"Hester\", role = \"ctb\", email = \"jim.hester@posit.co\"), person(given = \"Ben\", family = \"Schneider\", role = \"ctb\", email = \"benjamin.julius.schneider@gmail.com\"), person(given = \"Bernie\", family = \"Gray\", role = \"ctb\", email = \"bfgray3@gmail.com\", comment = c(ORCID = \"0000-0001-9190-6032\")), person(given = \"Mara\", family = \"Averick\", role = \"ctb\", email = \"mara@posit.co\"), person(given = \"Aaron\", family = \"Jacobs\", role = \"ctb\", email = \"atheriel@gmail.com\"), person(given = \"Andreas\", family = \"Bender\", role = \"ctb\", email = \"bender.at.R@gmail.com\"), person(given = \"Sven\", family = \"Templer\", role = \"ctb\", email = \"sven.templer@gmail.com\"), person(given = \"Paul-Christian\", family = \"Buerkner\", role = \"ctb\", email = \"paul.buerkner@gmail.com\"), person(given = \"Matthew\", family = \"Kay\", role = \"ctb\", email = \"mjskay@umich.edu\"), person(given = \"Erwan\", family = \"Le Pennec\", role = \"ctb\", email = \"lepennec@gmail.com\"), person(given = \"Johan\", family = \"Junkka\", role = \"ctb\", email = \"johan.junkka@umu.se\"), person(given = \"Hao\", family = \"Zhu\", role = \"ctb\", email = \"haozhu233@gmail.com\"), person(given = \"Benjamin\", family = \"Soltoff\", role = \"ctb\", email = \"soltoffbc@uchicago.edu\"), person(given = \"Zoe\", family = \"Wilkinson Saldana\", role = \"ctb\", email = \"zoewsaldana@gmail.com\"), person(given = \"Tyler\", family = \"Littlefield\", role = \"ctb\", email = \"tylurp1@gmail.com\"), person(given = \"Charles T.\", family = \"Gray\", role = \"ctb\", email = \"charlestigray@gmail.com\"), person(given = \"Shabbh E.\", family = \"Banks\", role = \"ctb\"), person(given = \"Serina\", family = \"Robinson\", role = \"ctb\", email = \"robi0916@umn.edu\"), person(given = \"Roger\", family = \"Bivand\", role = \"ctb\", email = \"Roger.Bivand@nhh.no\"), person(given = \"Riinu\", family = \"Ots\", role = \"ctb\", email = \"riinuots@gmail.com\"), person(given = \"Nicholas\", family = \"Williams\", role = \"ctb\", email = \"ntwilliams.personal@gmail.com\"), person(given = \"Nina\", family = \"Jakobsen\", role = \"ctb\"), person(given = \"Michael\", family = \"Weylandt\", role = \"ctb\", email = \"michael.weylandt@gmail.com\"), person(given = \"Lisa\", family = \"Lendway\", role = \"ctb\", email = \"llendway@macalester.edu\"), person(given = \"Karl\", family = \"Hailperin\", role = \"ctb\", email = \"khailper@gmail.com\"), person(given = \"Josue\", family = \"Rodriguez\", role = \"ctb\", email = \"jerrodriguez@ucdavis.edu\"), person(given = \"Jenny\", family = \"Bryan\", role = \"ctb\", email = \"jenny@posit.co\"), person(given = \"Chris\", family = \"Jarvis\", role = \"ctb\", email = \"Christopher1.jarvis@gmail.com\"), person(given = \"Greg\", family = \"Macfarlane\", role = \"ctb\", email = \"gregmacfarlane@gmail.com\"), person(given = \"Brian\", family = \"Mannakee\", role = \"ctb\", email = \"bmannakee@gmail.com\"), person(given = \"Drew\", family = \"Tyre\", role = \"ctb\", email = \"atyre2@unl.edu\"), person(given = \"Shreyas\", family = \"Singh\", role = \"ctb\", email = \"shreyas.singh.298@gmail.com\"), person(given = \"Laurens\", family = \"Geffert\", role = \"ctb\", email = \"laurensgeffert@gmail.com\"), person(given = \"Hong\", family = \"Ooi\", role = \"ctb\", email = \"hongooi@microsoft.com\"), person(given = \"Henrik\", family = \"Bengtsson\", role = \"ctb\", email = \"henrikb@braju.com\"), person(given = \"Eduard\", family = \"Szocs\", role = \"ctb\", email = \"eduardszoecs@gmail.com\"), person(given = \"David\", family = \"Hugh-Jones\", role = \"ctb\", email = \"davidhughjones@gmail.com\"), person(given = \"Matthieu\", family = \"Stigler\", role = \"ctb\", email = \"Matthieu.Stigler@gmail.com\"), person(given = \"Hugo\", family = \"Tavares\", role = \"ctb\", email = \"hm533@cam.ac.uk\", comment = c(ORCID = \"0000-0001-9373-2726\")), person(given = \"R. Willem\", family = \"Vervoort\", role = \"ctb\", email = \"Willemvervoort@gmail.com\"), person(given = \"Brenton M.\", family = \"Wiernik\", role = \"ctb\", email = \"brenton@wiernik.org\"), person(given = \"Josh\", family = \"Yamamoto\", role = \"ctb\", email = \"joshuayamamoto5@gmail.com\"), person(given = \"Jasme\", family = \"Lee\", role = \"ctb\"), person(given = \"Taren\", family = \"Sanders\", role = \"ctb\", email = \"taren.sanders@acu.edu.au\", comment = c(ORCID = \"0000-0002-4504-6008\")), person(given = \"Ilaria\", family = \"Prosdocimi\", role = \"ctb\", email = \"prosdocimi.ilaria@gmail.com\", comment = c(ORCID = \"0000-0001-8565-094X\")), person(given = \"Daniel D.\", family = \"Sjoberg\", role = \"ctb\", email = \"danield.sjoberg@gmail.com\", comment = c(ORCID = \"0000-0003-0862-2018\")), person(given = \"Alex\", family = \"Reinhart\", role = \"ctb\", email = \"areinhar@stat.cmu.edu\", comment = c(ORCID = \"0000-0002-6658-514X\")))",
      "Description": "Summarizes key information about statistical objects in tidy tibbles. This makes it easy to report results, create plots and consistently work with large numbers of models at once. Broom provides three verbs that each provide different types of information about a model. tidy() summarizes information about model components such as coefficients of a regression. glance() reports information about an entire model, such as goodness of fit measures like AIC and BIC. augment() adds information about individual observations to a dataset, such as fitted values or influence measures.",
      "License": "MIT + file LICENSE",
      "URL": "https://broom.tidymodels.org/, https://github.com/tidymodels/broom",
      "BugReports": "https://github.com/tidymodels/broom/issues",
      "Depends": [
        "R (>= 3.5)"
      ],
      "Imports": [
        "backports",
        "cli",
        "dplyr (>= 1.0.0)",
        "generics (>= 0.0.2)",
        "glue",
        "lifecycle",
        "purrr",
        "rlang (>= 1.1.0)",
        "stringr",
        "tibble (>= 3.0.0)",
        "tidyr (>= 1.0.0)"
      ],
      "Suggests": [
        "AER",
        "AUC",
        "bbmle",
        "betareg (>= 3.2-1)",
        "biglm",
        "binGroup",
        "boot",
        "btergm (>= 1.10.6)",
        "car (>= 3.1-2)",
        "carData",
        "caret",
        "cluster",
        "cmprsk",
        "coda",
        "covr",
        "drc",
        "e1071",
        "emmeans",
        "epiR",
        "ergm (>= 3.10.4)",
        "fixest (>= 0.9.0)",
        "gam (>= 1.15)",
        "gee",
        "geepack",
        "ggplot2",
        "glmnet",
        "glmnetUtils",
        "gmm",
        "Hmisc",
        "irlba",
        "interp",
        "joineRML",
        "Kendall",
        "knitr",
        "ks",
        "Lahman",
        "lavaan (>= 0.6.18)",
        "leaps",
        "lfe",
        "lm.beta",
        "lme4",
        "lmodel2",
        "lmtest (>= 0.9.38)",
        "lsmeans",
        "maps",
        "margins",
        "MASS",
        "mclust",
        "mediation",
        "metafor",
        "mfx",
        "mgcv",
        "mlogit",
        "modeldata",
        "modeltests (>= 0.1.6)",
        "muhaz",
        "multcomp",
        "network",
        "nnet",
        "ordinal",
        "plm",
        "poLCA",
        "psych",
        "quantreg",
        "rmarkdown",
        "robust",
        "robustbase",
        "rsample",
        "sandwich",
        "spdep (>= 1.1)",
        "spatialreg",
        "speedglm",
        "spelling",
        "survey",
        "survival (>= 3.6-4)",
        "systemfit",
        "testthat (>= 3.0.0)",
        "tseries",
        "vars",
        "zoo"
      ],
      "VignetteBuilder": "knitr",
      "Config/Needs/website": "tidyverse/tidytemplate",
      "Encoding": "UTF-8",
      "RoxygenNote": "7.3.2",
      "Language": "en-US",
      "Collate": "'aaa-documentation-helper.R' 'null-and-default.R' 'aer.R' 'auc.R' 'base.R' 'bbmle.R' 'betareg.R' 'biglm.R' 'bingroup.R' 'boot.R' 'broom-package.R' 'broom.R' 'btergm.R' 'car.R' 'caret.R' 'cluster.R' 'cmprsk.R' 'data-frame.R' 'deprecated-0-7-0.R' 'drc.R' 'emmeans.R' 'epiR.R' 'ergm.R' 'fixest.R' 'gam.R' 'geepack.R' 'glmnet-cv-glmnet.R' 'glmnet-glmnet.R' 'gmm.R' 'hmisc.R' 'import-standalone-obj-type.R' 'import-standalone-types-check.R' 'joinerml.R' 'kendall.R' 'ks.R' 'lavaan.R' 'leaps.R' 'lfe.R' 'list-irlba.R' 'list-optim.R' 'list-svd.R' 'list-xyz.R' 'list.R' 'lm-beta.R' 'lmodel2.R' 'lmtest.R' 'maps.R' 'margins.R' 'mass-fitdistr.R' 'mass-negbin.R' 'mass-polr.R' 'mass-ridgelm.R' 'stats-lm.R' 'mass-rlm.R' 'mclust.R' 'mediation.R' 'metafor.R' 'mfx.R' 'mgcv.R' 'mlogit.R' 'muhaz.R' 'multcomp.R' 'nnet.R' 'nobs.R' 'ordinal-clm.R' 'ordinal-clmm.R' 'plm.R' 'polca.R' 'psych.R' 'stats-nls.R' 'quantreg-nlrq.R' 'quantreg-rq.R' 'quantreg-rqs.R' 'robust-glmrob.R' 'robust-lmrob.R' 'robustbase-glmrob.R' 'robustbase-lmrob.R' 'sp.R' 'spdep.R' 'speedglm-speedglm.R' 'speedglm-speedlm.R' 'stats-anova.R' 'stats-arima.R' 'stats-decompose.R' 'stats-factanal.R' 'stats-glm.R' 'stats-htest.R' 'stats-kmeans.R' 'stats-loess.R' 'stats-mlm.R' 'stats-prcomp.R' 'stats-smooth.spline.R' 'stats-summary-lm.R' 'stats-time-series.R' 'survey.R' 'survival-aareg.R' 'survival-cch.R' 'survival-coxph.R' 'survival-pyears.R' 'survival-survdiff.R' 'survival-survexp.R' 'survival-survfit.R' 'survival-survreg.R' 'systemfit.R' 'tseries.R' 'utilities.R' 'vars.R' 'zoo.R' 'zzz.R'",
      "Config/testthat/edition": "3",
      "NeedsCompilation": "no",
      "Author": "David Robinson [aut], Alex Hayes [aut] (<https://orcid.org/0000-0002-4985-5160>), Simon Couch [aut, cre] (<https://orcid.org/0000-0001-5676-5107>), Posit Software, PBC [cph, fnd], Indrajeet Patil [ctb] (<https://orcid.org/0000-0003-1995-6531>), Derek Chiu [ctb], Matthieu Gomez [ctb], Boris Demeshev [ctb], Dieter Menne [ctb], Benjamin Nutter [ctb], Luke Johnston [ctb], Ben Bolker [ctb], Francois Briatte [ctb], Jeffrey Arnold [ctb], Jonah Gabry [ctb], Luciano Selzer [ctb], Gavin Simpson [ctb], Jens Preussner [ctb], Jay Hesselberth [ctb], Hadley Wickham [ctb], Matthew Lincoln [ctb], Alessandro Gasparini [ctb], Lukasz Komsta [ctb], Frederick Novometsky [ctb], Wilson Freitas [ctb], Michelle Evans [ctb], Jason Cory Brunson [ctb], Simon Jackson [ctb], Ben Whalley [ctb], Karissa Whiting [ctb], Yves Rosseel [ctb], Michael Kuehn [ctb], Jorge Cimentada [ctb], Erle Holgersen [ctb], Karl Dunkle Werner [ctb] (<https://orcid.org/0000-0003-0523-7309>), Ethan Christensen [ctb], Steven Pav [ctb], Paul PJ [ctb], Ben Schneider [ctb], Patrick Kennedy [ctb], Lily Medina [ctb], Brian Fannin [ctb], Jason Muhlenkamp [ctb], Matt Lehman [ctb], Bill Denney [ctb] (<https://orcid.org/0000-0002-5759-428X>), Nic Crane [ctb], Andrew Bates [ctb], Vincent Arel-Bundock [ctb] (<https://orcid.org/0000-0003-2042-7063>), Hideaki Hayashi [ctb], Luis Tobalina [ctb], Annie Wang [ctb], Wei Yang Tham [ctb], Clara Wang [ctb], Abby Smith [ctb] (<https://orcid.org/0000-0002-3207-0375>), Jasper Cooper [ctb] (<https://orcid.org/0000-0002-8639-3188>), E Auden Krauska [ctb] (<https://orcid.org/0000-0002-1466-5850>), Alex Wang [ctb], Malcolm Barrett [ctb] (<https://orcid.org/0000-0003-0299-5825>), Charles Gray [ctb] (<https://orcid.org/0000-0002-9978-011X>), Jared Wilber [ctb], Vilmantas Gegzna [ctb] (<https://orcid.org/0000-0002-9500-5167>), Eduard Szoecs [ctb], Frederik Aust [ctb] (<https://orcid.org/0000-0003-4900-788X>), Angus Moore [ctb], Nick Williams [ctb], Marius Barth [ctb] (<https://orcid.org/0000-0002-3421-6665>), Bruna Wundervald [ctb] (<https://orcid.org/0000-0001-8163-220X>), Joyce Cahoon [ctb] (<https://orcid.org/0000-0001-7217-4702>), Grant McDermott [ctb] (<https://orcid.org/0000-0001-7883-8573>), Kevin Zarca [ctb], Shiro Kuriwaki [ctb] (<https://orcid.org/0000-0002-5687-2647>), Lukas Wallrich [ctb] (<https://orcid.org/0000-0003-2121-5177>), James Martherus [ctb] (<https://orcid.org/0000-0002-8285-3300>), Chuliang Xiao [ctb] (<https://orcid.org/0000-0002-8466-9398>), Joseph Larmarange [ctb], Max Kuhn [ctb], Michal Bojanowski [ctb], Hakon Malmedal [ctb], Clara Wang [ctb], Sergio Oller [ctb], Luke Sonnet [ctb], Jim Hester [ctb], Ben Schneider [ctb], Bernie Gray [ctb] (<https://orcid.org/0000-0001-9190-6032>), Mara Averick [ctb], Aaron Jacobs [ctb], Andreas Bender [ctb], Sven Templer [ctb], Paul-Christian Buerkner [ctb], Matthew Kay [ctb], Erwan Le Pennec [ctb], Johan Junkka [ctb], Hao Zhu [ctb], Benjamin Soltoff [ctb], Zoe Wilkinson Saldana [ctb], Tyler Littlefield [ctb], Charles T. Gray [ctb], Shabbh E. Banks [ctb], Serina Robinson [ctb], Roger Bivand [ctb], Riinu Ots [ctb], Nicholas Williams [ctb], Nina Jakobsen [ctb], Michael Weylandt [ctb], Lisa Lendway [ctb], Karl Hailperin [ctb], Josue Rodriguez [ctb], Jenny Bryan [ctb], Chris Jarvis [ctb], Greg Macfarlane [ctb], Brian Mannakee [ctb], Drew Tyre [ctb], Shreyas Singh [ctb], Laurens Geffert [ctb], Hong Ooi [ctb], Henrik Bengtsson [ctb], Eduard Szocs [ctb], David Hugh-Jones [ctb], Matthieu Stigler [ctb], Hugo Tavares [ctb] (<https://orcid.org/0000-0001-9373-2726>), R. Willem Vervoort [ctb], Brenton M. Wiernik [ctb], Josh Yamamoto [ctb], Jasme Lee [ctb], Taren Sanders [ctb] (<https://orcid.org/0000-0002-4504-6008>), Ilaria Prosdocimi [ctb] (<https://orcid.org/0000-0001-8565-094X>), Daniel D. Sjoberg [ctb] (<https://orcid.org/0000-0003-0862-2018>), Alex Reinhart [ctb] (<https://orcid.org/0000-0002-6658-514X>)",
      "Maintainer": "Simon Couch <simon.couch@posit.co>",
      "Repository": "CRAN"
    },
    "bslib": {
      "Package": "bslib",
      "Version": "0.9.0",
      "Source": "Repository",
      "Title": "Custom 'Bootstrap' 'Sass' Themes for 'shiny' and 'rmarkdown'",
      "Authors@R": "c( person(\"Carson\", \"Sievert\", , \"carson@posit.co\", role = c(\"aut\", \"cre\"), comment = c(ORCID = \"0000-0002-4958-2844\")), person(\"Joe\", \"Cheng\", , \"joe@posit.co\", role = \"aut\"), person(\"Garrick\", \"Aden-Buie\", , \"garrick@posit.co\", role = \"aut\", comment = c(ORCID = \"0000-0002-7111-0077\")), person(\"Posit Software, PBC\", role = c(\"cph\", \"fnd\")), person(, \"Bootstrap contributors\", role = \"ctb\", comment = \"Bootstrap library\"), person(, \"Twitter, Inc\", role = \"cph\", comment = \"Bootstrap library\"), person(\"Javi\", \"Aguilar\", role = c(\"ctb\", \"cph\"), comment = \"Bootstrap colorpicker library\"), person(\"Thomas\", \"Park\", role = c(\"ctb\", \"cph\"), comment = \"Bootswatch library\"), person(, \"PayPal\", role = c(\"ctb\", \"cph\"), comment = \"Bootstrap accessibility plugin\") )",
      "Description": "Simplifies custom 'CSS' styling of both 'shiny' and 'rmarkdown' via 'Bootstrap' 'Sass'. Supports 'Bootstrap' 3, 4 and 5 as well as their various 'Bootswatch' themes. An interactive widget is also provided for previewing themes in real time.",
      "License": "MIT + file LICENSE",
      "URL": "https://rstudio.github.io/bslib/, https://github.com/rstudio/bslib",
      "BugReports": "https://github.com/rstudio/bslib/issues",
      "Depends": [
        "R (>= 2.10)"
      ],
      "Imports": [
        "base64enc",
        "cachem",
        "fastmap (>= 1.1.1)",
        "grDevices",
        "htmltools (>= 0.5.8)",
        "jquerylib (>= 0.1.3)",
        "jsonlite",
        "lifecycle",
        "memoise (>= 2.0.1)",
        "mime",
        "rlang",
        "sass (>= 0.4.9)"
      ],
      "Suggests": [
        "bsicons",
        "curl",
        "fontawesome",
        "future",
        "ggplot2",
        "knitr",
        "magrittr",
        "rappdirs",
        "rmarkdown (>= 2.7)",
        "shiny (> 1.8.1)",
        "testthat",
        "thematic",
        "tools",
        "utils",
        "withr",
        "yaml"
      ],
      "Config/Needs/deploy": "BH, chiflights22, colourpicker, commonmark, cpp11, cpsievert/chiflights22, cpsievert/histoslider, dplyr, DT, ggplot2, ggridges, gt, hexbin, histoslider, htmlwidgets, lattice, leaflet, lubridate, markdown, modelr, plotly, reactable, reshape2, rprojroot, rsconnect, rstudio/shiny, scales, styler, tibble",
      "Config/Needs/routine": "chromote, desc, renv",
      "Config/Needs/website": "brio, crosstalk, dplyr, DT, ggplot2, glue, htmlwidgets, leaflet, lorem, palmerpenguins, plotly, purrr, rprojroot, rstudio/htmltools, scales, stringr, tidyr, webshot2",
      "Config/testthat/edition": "3",
      "Config/testthat/parallel": "true",
      "Config/testthat/start-first": "zzzz-bs-sass, fonts, zzz-precompile, theme-*, rmd-*",
      "Encoding": "UTF-8",
      "RoxygenNote": "7.3.2",
      "Collate": "'accordion.R' 'breakpoints.R' 'bs-current-theme.R' 'bs-dependencies.R' 'bs-global.R' 'bs-remove.R' 'bs-theme-layers.R' 'bs-theme-preset-bootswatch.R' 'bs-theme-preset-brand.R' 'bs-theme-preset-builtin.R' 'bs-theme-preset.R' 'utils.R' 'bs-theme-preview.R' 'bs-theme-update.R' 'bs-theme.R' 'bslib-package.R' 'buttons.R' 'card.R' 'deprecated.R' 'files.R' 'fill.R' 'imports.R' 'input-dark-mode.R' 'input-switch.R' 'layout.R' 'nav-items.R' 'nav-update.R' 'navbar_options.R' 'navs-legacy.R' 'navs.R' 'onLoad.R' 'page.R' 'popover.R' 'precompiled.R' 'print.R' 'shiny-devmode.R' 'sidebar.R' 'staticimports.R' 'tooltip.R' 'utils-deps.R' 'utils-shiny.R' 'utils-tags.R' 'value-box.R' 'version-default.R' 'versions.R'",
      "NeedsCompilation": "no",
      "Author": "Carson Sievert [aut, cre] (<https://orcid.org/0000-0002-4958-2844>), Joe Cheng [aut], Garrick Aden-Buie [aut] (<https://orcid.org/0000-0002-7111-0077>), Posit Software, PBC [cph, fnd], Bootstrap contributors [ctb] (Bootstrap library), Twitter, Inc [cph] (Bootstrap library), Javi Aguilar [ctb, cph] (Bootstrap colorpicker library), Thomas Park [ctb, cph] (Bootswatch library), PayPal [ctb, cph] (Bootstrap accessibility plugin)",
      "Maintainer": "Carson Sievert <carson@posit.co>",
      "Repository": "CRAN"
    },
    "cachem": {
      "Package": "cachem",
      "Version": "1.1.0",
      "Source": "Repository",
      "Title": "Cache R Objects with Automatic Pruning",
      "Description": "Key-value stores with automatic pruning. Caches can limit either their total size or the age of the oldest object (or both), automatically pruning objects to maintain the constraints.",
      "Authors@R": "c( person(\"Winston\", \"Chang\", , \"winston@posit.co\", c(\"aut\", \"cre\")), person(family = \"Posit Software, PBC\", role = c(\"cph\", \"fnd\")))",
      "License": "MIT + file LICENSE",
      "Encoding": "UTF-8",
      "ByteCompile": "true",
      "URL": "https://cachem.r-lib.org/, https://github.com/r-lib/cachem",
      "Imports": [
        "rlang",
        "fastmap (>= 1.2.0)"
      ],
      "Suggests": [
        "testthat"
      ],
      "RoxygenNote": "7.2.3",
      "Config/Needs/routine": "lobstr",
      "Config/Needs/website": "pkgdown",
      "NeedsCompilation": "yes",
      "Author": "Winston Chang [aut, cre], Posit Software, PBC [cph, fnd]",
      "Maintainer": "Winston Chang <winston@posit.co>",
      "Repository": "CRAN"
    },
    "car": {
      "Package": "car",
      "Version": "3.1-3",
      "Source": "Repository",
      "Date": "2024-09-23",
      "Title": "Companion to Applied Regression",
      "Authors@R": "c(person(\"John\", \"Fox\", role = c(\"aut\", \"cre\"), email = \"jfox@mcmaster.ca\"), person(\"Sanford\", \"Weisberg\", role = \"aut\", email = \"sandy@umn.edu\"), person(\"Brad\", \"Price\", role = \"aut\", email = \"brad.price@mail.wvu.edu\"), person(\"Daniel\", \"Adler\", role=\"ctb\"), person(\"Douglas\", \"Bates\", role = \"ctb\"), person(\"Gabriel\", \"Baud-Bovy\", role = \"ctb\"), person(\"Ben\", \"Bolker\", role=\"ctb\"), person(\"Steve\", \"Ellison\", role=\"ctb\"), person(\"David\", \"Firth\", role = \"ctb\"), person(\"Michael\", \"Friendly\", role = \"ctb\"), person(\"Gregor\", \"Gorjanc\", role = \"ctb\"), person(\"Spencer\", \"Graves\", role = \"ctb\"), person(\"Richard\", \"Heiberger\", role = \"ctb\"), person(\"Pavel\", \"Krivitsky\", role = \"ctb\"), person(\"Rafael\", \"Laboissiere\", role = \"ctb\"), person(\"Martin\", \"Maechler\", role=\"ctb\"), person(\"Georges\", \"Monette\", role = \"ctb\"), person(\"Duncan\", \"Murdoch\", role=\"ctb\"), person(\"Henric\", \"Nilsson\", role = \"ctb\"), person(\"Derek\", \"Ogle\", role = \"ctb\"), person(\"Brian\", \"Ripley\", role = \"ctb\"), person(\"Tom\", \"Short\", role=\"ctb\"), person(\"William\", \"Venables\", role = \"ctb\"), person(\"Steve\", \"Walker\", role=\"ctb\"), person(\"David\", \"Winsemius\", role=\"ctb\"), person(\"Achim\", \"Zeileis\", role = \"ctb\"), person(\"R-Core\", role=\"ctb\"))",
      "Depends": [
        "R (>= 3.5.0)",
        "carData (>= 3.0-0)"
      ],
      "Imports": [
        "abind",
        "Formula",
        "MASS",
        "mgcv",
        "nnet",
        "pbkrtest (>= 0.4-4)",
        "quantreg",
        "grDevices",
        "utils",
        "stats",
        "graphics",
        "lme4 (>= 1.1-27.1)",
        "nlme",
        "scales"
      ],
      "Suggests": [
        "alr4",
        "boot",
        "coxme",
        "effects",
        "knitr",
        "leaps",
        "lmtest",
        "Matrix",
        "MatrixModels",
        "ordinal",
        "plotrix",
        "mvtnorm",
        "rgl (>= 0.111.3)",
        "rio",
        "sandwich",
        "SparseM",
        "survival",
        "survey"
      ],
      "ByteCompile": "yes",
      "LazyLoad": "yes",
      "Description": "Functions to Accompany J. Fox and S. Weisberg,  An R Companion to Applied Regression, Third Edition, Sage, 2019.",
      "License": "GPL (>= 2)",
      "URL": "https://r-forge.r-project.org/projects/car/, https://CRAN.R-project.org/package=car, https://www.john-fox.ca/Companion/index.html",
      "VignetteBuilder": "knitr",
      "NeedsCompilation": "no",
      "Author": "John Fox [aut, cre], Sanford Weisberg [aut], Brad Price [aut], Daniel Adler [ctb], Douglas Bates [ctb], Gabriel Baud-Bovy [ctb], Ben Bolker [ctb], Steve Ellison [ctb], David Firth [ctb], Michael Friendly [ctb], Gregor Gorjanc [ctb], Spencer Graves [ctb], Richard Heiberger [ctb], Pavel Krivitsky [ctb], Rafael Laboissiere [ctb], Martin Maechler [ctb], Georges Monette [ctb], Duncan Murdoch [ctb], Henric Nilsson [ctb], Derek Ogle [ctb], Brian Ripley [ctb], Tom Short [ctb], William Venables [ctb], Steve Walker [ctb], David Winsemius [ctb], Achim Zeileis [ctb], R-Core [ctb]",
      "Maintainer": "John Fox <jfox@mcmaster.ca>",
      "Repository": "CRAN"
    },
    "carData": {
      "Package": "carData",
      "Version": "3.0-5",
      "Source": "Repository",
      "Date": "2022-01-05",
      "Title": "Companion to Applied Regression Data Sets",
      "Authors@R": "c(person(\"John\", \"Fox\", role = c(\"aut\", \"cre\"), email = \"jfox@mcmaster.ca\"), person(\"Sanford\", \"Weisberg\", role = \"aut\", email = \"sandy@umn.edu\"), person(\"Brad\", \"Price\", role = \"aut\", email = \"brad.price@mail.wvu.edu\"))",
      "Depends": [
        "R (>= 3.5.0)"
      ],
      "Suggests": [
        "car (>= 3.0-0)"
      ],
      "LazyLoad": "yes",
      "LazyData": "yes",
      "Description": "Datasets to Accompany J. Fox and S. Weisberg,  An R Companion to Applied Regression, Third Edition, Sage (2019).",
      "License": "GPL (>= 2)",
      "URL": "https://r-forge.r-project.org/projects/car/, https://CRAN.R-project.org/package=carData, https://socialsciences.mcmaster.ca/jfox/Books/Companion/index.html",
      "Author": "John Fox [aut, cre], Sanford Weisberg [aut], Brad Price [aut]",
      "Maintainer": "John Fox <jfox@mcmaster.ca>",
      "Repository": "CRAN",
      "Repository/R-Forge/Project": "car",
      "Repository/R-Forge/Revision": "694",
      "Repository/R-Forge/DateTimeStamp": "2022-01-05 19:40:37",
      "NeedsCompilation": "no"
    },
    "checkmate": {
      "Package": "checkmate",
      "Version": "2.3.2",
      "Source": "Repository",
      "Type": "Package",
      "Title": "Fast and Versatile Argument Checks",
      "Description": "Tests and assertions to perform frequent argument checks. A substantial part of the package was written in C to minimize any worries about execution time overhead.",
      "Authors@R": "c( person(\"Michel\", \"Lang\", NULL, \"michellang@gmail.com\", role = c(\"cre\", \"aut\"), comment = c(ORCID = \"0000-0001-9754-0393\")), person(\"Bernd\", \"Bischl\", NULL, \"bernd_bischl@gmx.net\", role = \"ctb\"), person(\"Dénes\", \"Tóth\", NULL, \"toth.denes@kogentum.hu\", role = \"ctb\", comment = c(ORCID = \"0000-0003-4262-3217\")) )",
      "URL": "https://mllg.github.io/checkmate/, https://github.com/mllg/checkmate",
      "URLNote": "https://github.com/mllg/checkmate",
      "BugReports": "https://github.com/mllg/checkmate/issues",
      "NeedsCompilation": "yes",
      "ByteCompile": "yes",
      "Encoding": "UTF-8",
      "Depends": [
        "R (>= 3.0.0)"
      ],
      "Imports": [
        "backports (>= 1.1.0)",
        "utils"
      ],
      "Suggests": [
        "R6",
        "fastmatch",
        "data.table (>= 1.9.8)",
        "devtools",
        "ggplot2",
        "knitr",
        "magrittr",
        "microbenchmark",
        "rmarkdown",
        "testthat (>= 3.0.4)",
        "tinytest (>= 1.1.0)",
        "tibble"
      ],
      "License": "BSD_3_clause + file LICENSE",
      "VignetteBuilder": "knitr",
      "RoxygenNote": "7.3.2",
      "Collate": "'AssertCollection.R' 'allMissing.R' 'anyInfinite.R' 'anyMissing.R' 'anyNaN.R' 'asInteger.R' 'assert.R' 'helper.R' 'makeExpectation.R' 'makeTest.R' 'makeAssertion.R' 'checkAccess.R' 'checkArray.R' 'checkAtomic.R' 'checkAtomicVector.R' 'checkCharacter.R' 'checkChoice.R' 'checkClass.R' 'checkComplex.R' 'checkCount.R' 'checkDataFrame.R' 'checkDataTable.R' 'checkDate.R' 'checkDirectoryExists.R' 'checkDisjunct.R' 'checkDouble.R' 'checkEnvironment.R' 'checkFALSE.R' 'checkFactor.R' 'checkFileExists.R' 'checkFlag.R' 'checkFormula.R' 'checkFunction.R' 'checkInt.R' 'checkInteger.R' 'checkIntegerish.R' 'checkList.R' 'checkLogical.R' 'checkMatrix.R' 'checkMultiClass.R' 'checkNamed.R' 'checkNames.R' 'checkNull.R' 'checkNumber.R' 'checkNumeric.R' 'checkOS.R' 'checkPOSIXct.R' 'checkPathForOutput.R' 'checkPermutation.R' 'checkR6.R' 'checkRaw.R' 'checkScalar.R' 'checkScalarNA.R' 'checkSetEqual.R' 'checkString.R' 'checkSubset.R' 'checkTRUE.R' 'checkTibble.R' 'checkVector.R' 'coalesce.R' 'isIntegerish.R' 'matchArg.R' 'qassert.R' 'qassertr.R' 'vname.R' 'wfwl.R' 'zzz.R'",
      "Author": "Michel Lang [cre, aut] (<https://orcid.org/0000-0001-9754-0393>), Bernd Bischl [ctb], Dénes Tóth [ctb] (<https://orcid.org/0000-0003-4262-3217>)",
      "Maintainer": "Michel Lang <michellang@gmail.com>",
      "Repository": "CRAN"
    },
    "class": {
      "Package": "class",
      "Version": "7.3-23",
      "Source": "Repository",
      "Priority": "recommended",
      "Date": "2025-01-01",
      "Depends": [
        "R (>= 3.0.0)",
        "stats",
        "utils"
      ],
      "Imports": [
        "MASS"
      ],
      "Authors@R": "c(person(\"Brian\", \"Ripley\", role = c(\"aut\", \"cre\", \"cph\"), email = \"Brian.Ripley@R-project.org\"), person(\"William\", \"Venables\", role = \"cph\"))",
      "Description": "Various functions for classification, including k-nearest neighbour, Learning Vector Quantization and Self-Organizing Maps.",
      "Title": "Functions for Classification",
      "ByteCompile": "yes",
      "License": "GPL-2 | GPL-3",
      "URL": "http://www.stats.ox.ac.uk/pub/MASS4/",
      "NeedsCompilation": "yes",
      "Author": "Brian Ripley [aut, cre, cph], William Venables [cph]",
      "Maintainer": "Brian Ripley <Brian.Ripley@R-project.org>",
      "Repository": "CRAN"
    },
    "cli": {
      "Package": "cli",
      "Version": "3.6.5",
      "Source": "Repository",
      "Title": "Helpers for Developing Command Line Interfaces",
      "Authors@R": "c( person(\"Gábor\", \"Csárdi\", , \"gabor@posit.co\", role = c(\"aut\", \"cre\")), person(\"Hadley\", \"Wickham\", role = \"ctb\"), person(\"Kirill\", \"Müller\", role = \"ctb\"), person(\"Salim\", \"Brüggemann\", , \"salim-b@pm.me\", role = \"ctb\", comment = c(ORCID = \"0000-0002-5329-5987\")), person(\"Posit Software, PBC\", role = c(\"cph\", \"fnd\")) )",
      "Description": "A suite of tools to build attractive command line interfaces ('CLIs'), from semantic elements: headings, lists, alerts, paragraphs, etc. Supports custom themes via a 'CSS'-like language. It also contains a number of lower level 'CLI' elements: rules, boxes, trees, and 'Unicode' symbols with 'ASCII' alternatives. It support ANSI colors and text styles as well.",
      "License": "MIT + file LICENSE",
      "URL": "https://cli.r-lib.org, https://github.com/r-lib/cli",
      "BugReports": "https://github.com/r-lib/cli/issues",
      "Depends": [
        "R (>= 3.4)"
      ],
      "Imports": [
        "utils"
      ],
      "Suggests": [
        "callr",
        "covr",
        "crayon",
        "digest",
        "glue (>= 1.6.0)",
        "grDevices",
        "htmltools",
        "htmlwidgets",
        "knitr",
        "methods",
        "processx",
        "ps (>= 1.3.4.9000)",
        "rlang (>= 1.0.2.9003)",
        "rmarkdown",
        "rprojroot",
        "rstudioapi",
        "testthat (>= 3.2.0)",
        "tibble",
        "whoami",
        "withr"
      ],
      "Config/Needs/website": "r-lib/asciicast, bench, brio, cpp11, decor, desc, fansi, prettyunits, sessioninfo, tidyverse/tidytemplate, usethis, vctrs",
      "Config/testthat/edition": "3",
      "Encoding": "UTF-8",
      "RoxygenNote": "7.3.2",
      "NeedsCompilation": "yes",
      "Author": "Gábor Csárdi [aut, cre], Hadley Wickham [ctb], Kirill Müller [ctb], Salim Brüggemann [ctb] (<https://orcid.org/0000-0002-5329-5987>), Posit Software, PBC [cph, fnd]",
      "Maintainer": "Gábor Csárdi <gabor@posit.co>",
      "Repository": "CRAN"
    },
    "clipr": {
      "Package": "clipr",
      "Version": "0.8.0",
      "Source": "Repository",
      "Type": "Package",
      "Title": "Read and Write from the System Clipboard",
      "Authors@R": "c( person(\"Matthew\", \"Lincoln\", , \"matthew.d.lincoln@gmail.com\", role = c(\"aut\", \"cre\"), comment = c(ORCID = \"0000-0002-4387-3384\")), person(\"Louis\", \"Maddox\", role = \"ctb\"), person(\"Steve\", \"Simpson\", role = \"ctb\"), person(\"Jennifer\", \"Bryan\", role = \"ctb\") )",
      "Description": "Simple utility functions to read from and write to the Windows, OS X, and X11 clipboards.",
      "License": "GPL-3",
      "URL": "https://github.com/mdlincoln/clipr, http://matthewlincoln.net/clipr/",
      "BugReports": "https://github.com/mdlincoln/clipr/issues",
      "Imports": [
        "utils"
      ],
      "Suggests": [
        "covr",
        "knitr",
        "rmarkdown",
        "rstudioapi (>= 0.5)",
        "testthat (>= 2.0.0)"
      ],
      "VignetteBuilder": "knitr",
      "Encoding": "UTF-8",
      "Language": "en-US",
      "RoxygenNote": "7.1.2",
      "SystemRequirements": "xclip (https://github.com/astrand/xclip) or xsel (http://www.vergenet.net/~conrad/software/xsel/) for accessing the X11 clipboard, or wl-clipboard (https://github.com/bugaevc/wl-clipboard) for systems using Wayland.",
      "NeedsCompilation": "no",
      "Author": "Matthew Lincoln [aut, cre] (<https://orcid.org/0000-0002-4387-3384>), Louis Maddox [ctb], Steve Simpson [ctb], Jennifer Bryan [ctb]",
      "Maintainer": "Matthew Lincoln <matthew.d.lincoln@gmail.com>",
      "Repository": "CRAN"
    },
    "clock": {
      "Package": "clock",
      "Version": "0.7.3",
      "Source": "Repository",
      "Title": "Date-Time Types and Tools",
      "Authors@R": "c( person(\"Davis\", \"Vaughan\", , \"davis@posit.co\", role = c(\"aut\", \"cre\")), person(\"Posit Software, PBC\", role = c(\"cph\", \"fnd\")) )",
      "Description": "Provides a comprehensive library for date-time manipulations using a new family of orthogonal date-time classes (durations, time points, zoned-times, and calendars) that partition responsibilities so that the complexities of time zones are only considered when they are really needed. Capabilities include: date-time parsing, formatting, arithmetic, extraction and updating of components, and rounding.",
      "License": "MIT + file LICENSE",
      "URL": "https://clock.r-lib.org, https://github.com/r-lib/clock",
      "BugReports": "https://github.com/r-lib/clock/issues",
      "Depends": [
        "R (>= 4.0.0)"
      ],
      "Imports": [
        "cli (>= 3.6.4)",
        "lifecycle (>= 1.0.4)",
        "rlang (>= 1.1.5)",
        "tzdb (>= 0.5.0)",
        "vctrs (>= 0.6.5)"
      ],
      "Suggests": [
        "covr",
        "knitr",
        "magrittr",
        "pillar",
        "rmarkdown",
        "slider (>= 0.3.2)",
        "testthat (>= 3.0.0)",
        "withr"
      ],
      "LinkingTo": [
        "cpp11 (>= 0.5.2)",
        "tzdb (>= 0.5.0)"
      ],
      "VignetteBuilder": "knitr",
      "Config/build/compilation-database": "true",
      "Config/Needs/website": "lubridate, tidyverse/tidytemplate",
      "Config/testthat/edition": "3",
      "Encoding": "UTF-8",
      "LazyData": "true",
      "RoxygenNote": "7.3.2",
      "NeedsCompilation": "yes",
      "Author": "Davis Vaughan [aut, cre], Posit Software, PBC [cph, fnd]",
      "Maintainer": "Davis Vaughan <davis@posit.co>",
      "Repository": "CRAN"
    },
    "cluster": {
      "Package": "cluster",
      "Version": "2.1.8.1",
      "Source": "Repository",
      "VersionNote": "Last CRAN: 2.1.8 on 2024-12-10; 2.1.7 on 2024-12-06; 2.1.6 on 2023-11-30; 2.1.5 on 2023-11-27",
      "Date": "2025-03-11",
      "Priority": "recommended",
      "Title": "\"Finding Groups in Data\": Cluster Analysis Extended Rousseeuw et al.",
      "Description": "Methods for Cluster analysis.  Much extended the original from Peter Rousseeuw, Anja Struyf and Mia Hubert, based on Kaufman and Rousseeuw (1990) \"Finding Groups in Data\".",
      "Maintainer": "Martin Maechler <maechler@stat.math.ethz.ch>",
      "Authors@R": "c(person(\"Martin\",\"Maechler\", role = c(\"aut\",\"cre\"), email=\"maechler@stat.math.ethz.ch\", comment = c(ORCID = \"0000-0002-8685-9910\")) ,person(\"Peter\", \"Rousseeuw\", role=\"aut\", email=\"peter.rousseeuw@kuleuven.be\", comment = c(\"Fortran original\", ORCID = \"0000-0002-3807-5353\")) ,person(\"Anja\", \"Struyf\", role=\"aut\", comment= \"S original\") ,person(\"Mia\", \"Hubert\", role=\"aut\", email= \"Mia.Hubert@uia.ua.ac.be\", comment = c(\"S original\", ORCID = \"0000-0001-6398-4850\")) ,person(\"Kurt\", \"Hornik\", role=c(\"trl\", \"ctb\"), email=\"Kurt.Hornik@R-project.org\", comment=c(\"port to R; maintenance(1999-2000)\", ORCID=\"0000-0003-4198-9911\")) ,person(\"Matthias\", \"Studer\", role=\"ctb\") ,person(\"Pierre\", \"Roudier\", role=\"ctb\") ,person(\"Juan\",   \"Gonzalez\", role=\"ctb\") ,person(\"Kamil\",  \"Kozlowski\", role=\"ctb\") ,person(\"Erich\",  \"Schubert\", role=\"ctb\", comment = c(\"fastpam options for pam()\", ORCID = \"0000-0001-9143-4880\")) ,person(\"Keefe\",  \"Murphy\", role=\"ctb\", comment = \"volume.ellipsoid({d >= 3})\") #not yet ,person(\"Fischer-Rasmussen\", \"Kasper\", role = \"ctb\", comment = \"Gower distance for CLARA\") )",
      "Depends": [
        "R (>= 3.5.0)"
      ],
      "Imports": [
        "graphics",
        "grDevices",
        "stats",
        "utils"
      ],
      "Suggests": [
        "MASS",
        "Matrix"
      ],
      "SuggestsNote": "MASS: two examples using cov.rob() and mvrnorm(); Matrix tools for testing",
      "Enhances": [
        "mvoutlier",
        "fpc",
        "ellipse",
        "sfsmisc"
      ],
      "EnhancesNote": "xref-ed in man/*.Rd",
      "LazyLoad": "yes",
      "LazyData": "yes",
      "ByteCompile": "yes",
      "BuildResaveData": "no",
      "License": "GPL (>= 2)",
      "URL": "https://svn.r-project.org/R-packages/trunk/cluster/",
      "NeedsCompilation": "yes",
      "Author": "Martin Maechler [aut, cre] (<https://orcid.org/0000-0002-8685-9910>), Peter Rousseeuw [aut] (Fortran original, <https://orcid.org/0000-0002-3807-5353>), Anja Struyf [aut] (S original), Mia Hubert [aut] (S original, <https://orcid.org/0000-0001-6398-4850>), Kurt Hornik [trl, ctb] (port to R; maintenance(1999-2000), <https://orcid.org/0000-0003-4198-9911>), Matthias Studer [ctb], Pierre Roudier [ctb], Juan Gonzalez [ctb], Kamil Kozlowski [ctb], Erich Schubert [ctb] (fastpam options for pam(), <https://orcid.org/0000-0001-9143-4880>), Keefe Murphy [ctb] (volume.ellipsoid({d >= 3}))",
      "Repository": "CRAN"
    },
    "codetools": {
      "Package": "codetools",
      "Version": "0.2-20",
      "Source": "Repository",
      "Priority": "recommended",
      "Author": "Luke Tierney <luke-tierney@uiowa.edu>",
      "Description": "Code analysis tools for R.",
      "Title": "Code Analysis Tools for R",
      "Depends": [
        "R (>= 2.1)"
      ],
      "Maintainer": "Luke Tierney <luke-tierney@uiowa.edu>",
      "URL": "https://gitlab.com/luke-tierney/codetools",
      "License": "GPL",
      "NeedsCompilation": "no",
      "Repository": "CRAN"
    },
    "colorspace": {
      "Package": "colorspace",
      "Version": "2.1-1",
      "Source": "Repository",
      "Date": "2024-07-26",
      "Title": "A Toolbox for Manipulating and Assessing Colors and Palettes",
      "Authors@R": "c(person(given = \"Ross\", family = \"Ihaka\", role = \"aut\", email = \"ihaka@stat.auckland.ac.nz\"), person(given = \"Paul\", family = \"Murrell\", role = \"aut\", email = \"paul@stat.auckland.ac.nz\", comment = c(ORCID = \"0000-0002-3224-8858\")), person(given = \"Kurt\", family = \"Hornik\", role = \"aut\", email = \"Kurt.Hornik@R-project.org\", comment = c(ORCID = \"0000-0003-4198-9911\")), person(given = c(\"Jason\", \"C.\"), family = \"Fisher\", role = \"aut\", email = \"jfisher@usgs.gov\", comment = c(ORCID = \"0000-0001-9032-8912\")), person(given = \"Reto\", family = \"Stauffer\", role = \"aut\", email = \"Reto.Stauffer@uibk.ac.at\", comment = c(ORCID = \"0000-0002-3798-5507\")), person(given = c(\"Claus\", \"O.\"), family = \"Wilke\", role = \"aut\", email = \"wilke@austin.utexas.edu\", comment = c(ORCID = \"0000-0002-7470-9261\")), person(given = c(\"Claire\", \"D.\"), family = \"McWhite\", role = \"aut\", email = \"claire.mcwhite@utmail.utexas.edu\", comment = c(ORCID = \"0000-0001-7346-3047\")), person(given = \"Achim\", family = \"Zeileis\", role = c(\"aut\", \"cre\"), email = \"Achim.Zeileis@R-project.org\", comment = c(ORCID = \"0000-0003-0918-3766\")))",
      "Description": "Carries out mapping between assorted color spaces including RGB, HSV, HLS, CIEXYZ, CIELUV, HCL (polar CIELUV), CIELAB, and polar CIELAB. Qualitative, sequential, and diverging color palettes based on HCL colors are provided along with corresponding ggplot2 color scales. Color palette choice is aided by an interactive app (with either a Tcl/Tk or a shiny graphical user interface) and shiny apps with an HCL color picker and a color vision deficiency emulator. Plotting functions for displaying and assessing palettes include color swatches, visualizations of the HCL space, and trajectories in HCL and/or RGB spectrum. Color manipulation functions include: desaturation, lightening/darkening, mixing, and simulation of color vision deficiencies (deutanomaly, protanomaly, tritanomaly). Details can be found on the project web page at <https://colorspace.R-Forge.R-project.org/> and in the accompanying scientific paper: Zeileis et al. (2020, Journal of Statistical Software, <doi:10.18637/jss.v096.i01>).",
      "Depends": [
        "R (>= 3.0.0)",
        "methods"
      ],
      "Imports": [
        "graphics",
        "grDevices",
        "stats"
      ],
      "Suggests": [
        "datasets",
        "utils",
        "KernSmooth",
        "MASS",
        "kernlab",
        "mvtnorm",
        "vcd",
        "tcltk",
        "shiny",
        "shinyjs",
        "ggplot2",
        "dplyr",
        "scales",
        "grid",
        "png",
        "jpeg",
        "knitr",
        "rmarkdown",
        "RColorBrewer",
        "rcartocolor",
        "scico",
        "viridis",
        "wesanderson"
      ],
      "VignetteBuilder": "knitr",
      "License": "BSD_3_clause + file LICENSE",
      "URL": "https://colorspace.R-Forge.R-project.org/, https://hclwizard.org/",
      "BugReports": "https://colorspace.R-Forge.R-project.org/contact.html",
      "LazyData": "yes",
      "Encoding": "UTF-8",
      "RoxygenNote": "7.3.1",
      "NeedsCompilation": "yes",
      "Author": "Ross Ihaka [aut], Paul Murrell [aut] (<https://orcid.org/0000-0002-3224-8858>), Kurt Hornik [aut] (<https://orcid.org/0000-0003-4198-9911>), Jason C. Fisher [aut] (<https://orcid.org/0000-0001-9032-8912>), Reto Stauffer [aut] (<https://orcid.org/0000-0002-3798-5507>), Claus O. Wilke [aut] (<https://orcid.org/0000-0002-7470-9261>), Claire D. McWhite [aut] (<https://orcid.org/0000-0001-7346-3047>), Achim Zeileis [aut, cre] (<https://orcid.org/0000-0003-0918-3766>)",
      "Maintainer": "Achim Zeileis <Achim.Zeileis@R-project.org>",
      "Repository": "CRAN"
    },
    "combinat": {
      "Package": "combinat",
      "Version": "0.0-8",
      "Source": "Repository",
      "Title": "combinatorics utilities",
      "Author": "Scott Chasalow",
      "Maintainer": "Vince Carey <stvjc@channing.harvard.edu>",
      "Description": "routines for combinatorics",
      "License": "GPL-2",
      "Repository": "CRAN"
    },
    "conflicted": {
      "Package": "conflicted",
      "Version": "1.2.0",
      "Source": "Repository",
      "Title": "An Alternative Conflict Resolution Strategy",
      "Authors@R": "c( person(\"Hadley\", \"Wickham\", , \"hadley@rstudio.com\", role = c(\"aut\", \"cre\")), person(\"RStudio\", role = c(\"cph\", \"fnd\")) )",
      "Description": "R's default conflict management system gives the most recently loaded package precedence. This can make it hard to detect conflicts, particularly when they arise because a package update creates ambiguity that did not previously exist. 'conflicted' takes a different approach, making every conflict an error and forcing you to choose which function to use.",
      "License": "MIT + file LICENSE",
      "URL": "https://conflicted.r-lib.org/, https://github.com/r-lib/conflicted",
      "BugReports": "https://github.com/r-lib/conflicted/issues",
      "Depends": [
        "R (>= 3.2)"
      ],
      "Imports": [
        "cli (>= 3.4.0)",
        "memoise",
        "rlang (>= 1.0.0)"
      ],
      "Suggests": [
        "callr",
        "covr",
        "dplyr",
        "Matrix",
        "methods",
        "pkgload",
        "testthat (>= 3.0.0)",
        "withr"
      ],
      "Config/Needs/website": "tidyverse/tidytemplate",
      "Config/testthat/edition": "3",
      "Encoding": "UTF-8",
      "RoxygenNote": "7.2.3",
      "NeedsCompilation": "no",
      "Author": "Hadley Wickham [aut, cre], RStudio [cph, fnd]",
      "Maintainer": "Hadley Wickham <hadley@rstudio.com>",
      "Repository": "CRAN"
    },
    "corpcor": {
      "Package": "corpcor",
      "Version": "1.6.10",
      "Source": "Repository",
      "Date": "2021-09-16",
      "Title": "Efficient Estimation of Covariance and (Partial) Correlation",
      "Author": "Juliane Schafer, Rainer Opgen-Rhein, Verena Zuber, Miika Ahdesmaki,  A. Pedro Duarte Silva, and Korbinian Strimmer.",
      "Maintainer": "Korbinian Strimmer <strimmerlab@gmail.com>",
      "Depends": [
        "R (>= 3.0.2)"
      ],
      "Imports": [
        "stats"
      ],
      "Suggests": [],
      "Description": "Implements a James-Stein-type shrinkage estimator for  the covariance matrix, with separate shrinkage for variances and correlations.   The details of the method are explained in Schafer and Strimmer (2005)  <DOI:10.2202/1544-6115.1175> and Opgen-Rhein and Strimmer (2007)  <DOI:10.2202/1544-6115.1252>.  The approach is both computationally as well as statistically very efficient, it is applicable to \"small n, large p\" data,  and always returns a positive definite and well-conditioned covariance matrix.   In addition to inferring the covariance matrix the package also provides  shrinkage estimators for partial correlations and partial variances.   The inverse of the covariance and correlation matrix  can be efficiently computed, as well as any arbitrary power of the  shrinkage correlation matrix.  Furthermore, functions are available for fast  singular value decomposition, for computing the pseudoinverse, and for  checking the rank and positive definiteness of a matrix.",
      "License": "GPL (>= 3)",
      "URL": "https://strimmerlab.github.io/software/corpcor/",
      "NeedsCompilation": "no",
      "Repository": "CRAN"
    },
    "cowplot": {
      "Package": "cowplot",
      "Version": "1.2.0",
      "Source": "Repository",
      "Title": "Streamlined Plot Theme and Plot Annotations for 'ggplot2'",
      "Authors@R": "person( given = \"Claus O.\", family = \"Wilke\", role = c(\"aut\", \"cre\"), email = \"wilke@austin.utexas.edu\", comment = c(ORCID = \"0000-0002-7470-9261\") )",
      "Description": "Provides various features that help with creating publication-quality figures with 'ggplot2', such as a set of themes, functions to align plots and arrange them into complex compound figures, and functions that make it easy to annotate plots and or mix plots with images. The package was originally written for internal use in the Wilke lab, hence the name (Claus O. Wilke's plot package). It has also been used extensively in the book Fundamentals of Data Visualization.",
      "URL": "https://wilkelab.org/cowplot/",
      "BugReports": "https://github.com/wilkelab/cowplot/issues",
      "Depends": [
        "R (>= 3.5.0)"
      ],
      "Imports": [
        "ggplot2 (>= 3.5.2)",
        "grid",
        "gtable",
        "grDevices",
        "methods",
        "rlang",
        "scales"
      ],
      "License": "GPL-2",
      "Suggests": [
        "Cairo",
        "covr",
        "dplyr",
        "forcats",
        "gridGraphics (>= 0.4-0)",
        "knitr",
        "lattice",
        "magick",
        "maps",
        "PASWR",
        "patchwork",
        "rmarkdown",
        "ragg",
        "testthat (>= 1.0.0)",
        "tidyr",
        "vdiffr (>= 0.3.0)",
        "VennDiagram"
      ],
      "VignetteBuilder": "knitr",
      "Collate": "'add_sub.R' 'align_plots.R' 'as_grob.R' 'as_gtable.R' 'axis_canvas.R' 'cowplot.R' 'draw.R' 'get_plot_component.R' 'get_axes.R' 'get_titles.R' 'get_legend.R' 'get_panel.R' 'gtable.R' 'key_glyph.R' 'plot_grid.R' 'save.R' 'set_null_device.R' 'setup.R' 'stamp.R' 'themes.R' 'utils_ggplot2.R'",
      "RoxygenNote": "7.3.2",
      "Encoding": "UTF-8",
      "NeedsCompilation": "no",
      "Author": "Claus O. Wilke [aut, cre] (ORCID: <https://orcid.org/0000-0002-7470-9261>)",
      "Maintainer": "Claus O. Wilke <wilke@austin.utexas.edu>",
      "Repository": "CRAN"
    },
    "cpp11": {
      "Package": "cpp11",
      "Version": "0.5.5",
      "Source": "Repository",
      "Title": "A C++11 Interface for R's C Interface",
      "Authors@R": "c( person(\"Davis\", \"Vaughan\", email = \"davis@posit.co\", role = c(\"aut\", \"cre\"), comment = c(ORCID = \"0000-0003-4777-038X\")), person(\"Jim\",\"Hester\", role = \"aut\", comment = c(ORCID = \"0000-0002-2739-7082\")), person(\"Romain\", \"François\", role = \"aut\", comment = c(ORCID = \"0000-0002-2444-4226\")), person(\"Benjamin\", \"Kietzman\", role = \"ctb\"), person(\"Posit Software, PBC\", role = c(\"cph\", \"fnd\")) )",
      "Description": "Provides a header only, C++11 interface to R's C interface.  Compared to other approaches 'cpp11' strives to be safe against long jumps from the C API as well as C++ exceptions, conform to normal R function semantics and supports interaction with 'ALTREP' vectors.",
      "License": "MIT + file LICENSE",
      "URL": "https://cpp11.r-lib.org, https://github.com/r-lib/cpp11",
      "BugReports": "https://github.com/r-lib/cpp11/issues",
      "Depends": [
        "R (>= 4.0.0)"
      ],
      "Suggests": [
        "bench",
        "brio",
        "callr",
        "cli",
        "covr",
        "decor",
        "desc",
        "ggplot2",
        "glue",
        "knitr",
        "lobstr",
        "mockery",
        "progress",
        "rmarkdown",
        "scales",
        "Rcpp",
        "testthat (>= 3.2.0)",
        "tibble",
        "utils",
        "vctrs",
        "withr"
      ],
      "VignetteBuilder": "knitr",
      "Config/Needs/website": "tidyverse/tidytemplate",
      "Config/testthat/edition": "3",
      "Config/Needs/cpp11/cpp_register": "brio, cli, decor, desc, glue, tibble, vctrs",
      "Encoding": "UTF-8",
      "RoxygenNote": "7.3.3",
      "NeedsCompilation": "no",
      "Author": "Davis Vaughan [aut, cre] (ORCID: <https://orcid.org/0000-0003-4777-038X>), Jim Hester [aut] (ORCID: <https://orcid.org/0000-0002-2739-7082>), Romain François [aut] (ORCID: <https://orcid.org/0000-0002-2444-4226>), Benjamin Kietzman [ctb], Posit Software, PBC [cph, fnd]",
      "Maintainer": "Davis Vaughan <davis@posit.co>",
      "Repository": "CRAN"
    },
    "crayon": {
      "Package": "crayon",
      "Version": "1.5.3",
      "Source": "Repository",
      "Title": "Colored Terminal Output",
      "Authors@R": "c( person(\"Gábor\", \"Csárdi\", , \"csardi.gabor@gmail.com\", role = c(\"aut\", \"cre\")), person(\"Brodie\", \"Gaslam\", , \"brodie.gaslam@yahoo.com\", role = \"ctb\"), person(\"Posit Software, PBC\", role = c(\"cph\", \"fnd\")) )",
      "Description": "The crayon package is now superseded. Please use the 'cli' package for new projects.  Colored terminal output on terminals that support 'ANSI' color and highlight codes. It also works in 'Emacs' 'ESS'. 'ANSI' color support is automatically detected. Colors and highlighting can be combined and nested. New styles can also be created easily.  This package was inspired by the 'chalk' 'JavaScript' project.",
      "License": "MIT + file LICENSE",
      "URL": "https://r-lib.github.io/crayon/, https://github.com/r-lib/crayon",
      "BugReports": "https://github.com/r-lib/crayon/issues",
      "Imports": [
        "grDevices",
        "methods",
        "utils"
      ],
      "Suggests": [
        "mockery",
        "rstudioapi",
        "testthat",
        "withr"
      ],
      "Config/Needs/website": "tidyverse/tidytemplate",
      "Encoding": "UTF-8",
      "RoxygenNote": "7.3.1",
      "Collate": "'aaa-rstudio-detect.R' 'aaaa-rematch2.R' 'aab-num-ansi-colors.R' 'aac-num-ansi-colors.R' 'ansi-256.R' 'ansi-palette.R' 'combine.R' 'string.R' 'utils.R' 'crayon-package.R' 'disposable.R' 'enc-utils.R' 'has_ansi.R' 'has_color.R' 'link.R' 'styles.R' 'machinery.R' 'parts.R' 'print.R' 'style-var.R' 'show.R' 'string_operations.R'",
      "NeedsCompilation": "no",
      "Author": "Gábor Csárdi [aut, cre], Brodie Gaslam [ctb], Posit Software, PBC [cph, fnd]",
      "Maintainer": "Gábor Csárdi <csardi.gabor@gmail.com>",
      "Repository": "CRAN"
    },
    "data.table": {
      "Package": "data.table",
      "Version": "1.17.8",
      "Source": "Repository",
      "Title": "Extension of `data.frame`",
      "Depends": [
        "R (>= 3.3.0)"
      ],
      "Imports": [
        "methods"
      ],
      "Suggests": [
        "bit64 (>= 4.0.0)",
        "bit (>= 4.0.4)",
        "R.utils",
        "xts",
        "zoo (>= 1.8-1)",
        "yaml",
        "knitr",
        "markdown"
      ],
      "Description": "Fast aggregation of large data (e.g. 100GB in RAM), fast ordered joins, fast add/modify/delete of columns by group using no copies at all, list columns, friendly and fast character-separated-value read/write. Offers a natural and flexible syntax, for faster development.",
      "License": "MPL-2.0 | file LICENSE",
      "URL": "https://r-datatable.com, https://Rdatatable.gitlab.io/data.table, https://github.com/Rdatatable/data.table",
      "BugReports": "https://github.com/Rdatatable/data.table/issues",
      "VignetteBuilder": "knitr",
      "Encoding": "UTF-8",
      "ByteCompile": "TRUE",
      "Authors@R": "c( person(\"Tyson\",\"Barrett\",        role=c(\"aut\",\"cre\"), email=\"t.barrett88@gmail.com\", comment = c(ORCID=\"0000-0002-2137-1391\")), person(\"Matt\",\"Dowle\",           role=\"aut\",          email=\"mattjdowle@gmail.com\"), person(\"Arun\",\"Srinivasan\",      role=\"aut\",          email=\"asrini@pm.me\"), person(\"Jan\",\"Gorecki\",          role=\"aut\"), person(\"Michael\",\"Chirico\",      role=\"aut\", comment = c(ORCID=\"0000-0003-0787-087X\")), person(\"Toby\",\"Hocking\",         role=\"aut\", comment = c(ORCID=\"0000-0002-3146-0865\")), person(\"Benjamin\",\"Schwendinger\",role=\"aut\", comment = c(ORCID=\"0000-0003-3315-8114\")), person(\"Ivan\", \"Krylov\",         role=\"aut\",          email=\"ikrylov@disroot.org\",   comment = c(ORCID=\"0000-0002-0172-3812\")), person(\"Pasha\",\"Stetsenko\",      role=\"ctb\"), person(\"Tom\",\"Short\",            role=\"ctb\"), person(\"Steve\",\"Lianoglou\",      role=\"ctb\"), person(\"Eduard\",\"Antonyan\",      role=\"ctb\"), person(\"Markus\",\"Bonsch\",        role=\"ctb\"), person(\"Hugh\",\"Parsonage\",       role=\"ctb\"), person(\"Scott\",\"Ritchie\",        role=\"ctb\"), person(\"Kun\",\"Ren\",              role=\"ctb\"), person(\"Xianying\",\"Tan\",         role=\"ctb\"), person(\"Rick\",\"Saporta\",         role=\"ctb\"), person(\"Otto\",\"Seiskari\",        role=\"ctb\"), person(\"Xianghui\",\"Dong\",        role=\"ctb\"), person(\"Michel\",\"Lang\",          role=\"ctb\"), person(\"Watal\",\"Iwasaki\",        role=\"ctb\"), person(\"Seth\",\"Wenchel\",         role=\"ctb\"), person(\"Karl\",\"Broman\",          role=\"ctb\"), person(\"Tobias\",\"Schmidt\",       role=\"ctb\"), person(\"David\",\"Arenburg\",       role=\"ctb\"), person(\"Ethan\",\"Smith\",          role=\"ctb\"), person(\"Francois\",\"Cocquemas\",   role=\"ctb\"), person(\"Matthieu\",\"Gomez\",       role=\"ctb\"), person(\"Philippe\",\"Chataignon\",  role=\"ctb\"), person(\"Nello\",\"Blaser\",         role=\"ctb\"), person(\"Dmitry\",\"Selivanov\",     role=\"ctb\"), person(\"Andrey\",\"Riabushenko\",   role=\"ctb\"), person(\"Cheng\",\"Lee\",            role=\"ctb\"), person(\"Declan\",\"Groves\",        role=\"ctb\"), person(\"Daniel\",\"Possenriede\",   role=\"ctb\"), person(\"Felipe\",\"Parages\",       role=\"ctb\"), person(\"Denes\",\"Toth\",           role=\"ctb\"), person(\"Mus\",\"Yaramaz-David\",    role=\"ctb\"), person(\"Ayappan\",\"Perumal\",      role=\"ctb\"), person(\"James\",\"Sams\",           role=\"ctb\"), person(\"Martin\",\"Morgan\",        role=\"ctb\"), person(\"Michael\",\"Quinn\",        role=\"ctb\"), person(\"@javrucebo\",\"\",          role=\"ctb\"), person(\"@marc-outins\",\"\",        role=\"ctb\"), person(\"Roy\",\"Storey\",           role=\"ctb\"), person(\"Manish\",\"Saraswat\",      role=\"ctb\"), person(\"Morgan\",\"Jacob\",         role=\"ctb\"), person(\"Michael\",\"Schubmehl\",    role=\"ctb\"), person(\"Davis\",\"Vaughan\",        role=\"ctb\"), person(\"Leonardo\",\"Silvestri\",   role=\"ctb\"), person(\"Jim\",\"Hester\",           role=\"ctb\"), person(\"Anthony\",\"Damico\",       role=\"ctb\"), person(\"Sebastian\",\"Freundt\",    role=\"ctb\"), person(\"David\",\"Simons\",         role=\"ctb\"), person(\"Elliott\",\"Sales de Andrade\", role=\"ctb\"), person(\"Cole\",\"Miller\",          role=\"ctb\"), person(\"Jens Peder\",\"Meldgaard\", role=\"ctb\"), person(\"Vaclav\",\"Tlapak\",        role=\"ctb\"), person(\"Kevin\",\"Ushey\",          role=\"ctb\"), person(\"Dirk\",\"Eddelbuettel\",    role=\"ctb\"), person(\"Tony\",\"Fischetti\",       role=\"ctb\"), person(\"Ofek\",\"Shilon\",          role=\"ctb\"), person(\"Vadim\",\"Khotilovich\",    role=\"ctb\"), person(\"Hadley\",\"Wickham\",       role=\"ctb\"), person(\"Bennet\",\"Becker\",        role=\"ctb\"), person(\"Kyle\",\"Haynes\",          role=\"ctb\"), person(\"Boniface Christian\",\"Kamgang\", role=\"ctb\"), person(\"Olivier\",\"Delmarcell\",   role=\"ctb\"), person(\"Josh\",\"O'Brien\",         role=\"ctb\"), person(\"Dereck\",\"de Mezquita\",   role=\"ctb\"), person(\"Michael\",\"Czekanski\",    role=\"ctb\"), person(\"Dmitry\", \"Shemetov\",     role=\"ctb\"), person(\"Nitish\", \"Jha\",          role=\"ctb\"), person(\"Joshua\", \"Wu\",           role=\"ctb\"), person(\"Iago\", \"Giné-Vázquez\",   role=\"ctb\"), person(\"Anirban\", \"Chetia\",      role=\"ctb\"), person(\"Doris\", \"Amoakohene\",    role=\"ctb\"), person(\"Angel\", \"Feliz\",         role=\"ctb\"), person(\"Michael\",\"Young\",        role=\"ctb\"), person(\"Mark\", \"Seeto\",          role=\"ctb\"), person(\"Philippe\", \"Grosjean\",   role=\"ctb\"), person(\"Vincent\", \"Runge\",       role=\"ctb\"), person(\"Christian\", \"Wia\",       role=\"ctb\"), person(\"Elise\", \"Maigné\",        role=\"ctb\"), person(\"Vincent\", \"Rocher\",      role=\"ctb\"), person(\"Vijay\", \"Lulla\",         role=\"ctb\"), person(\"Aljaž\", \"Sluga\",         role=\"ctb\"), person(\"Bill\", \"Evans\",          role=\"ctb\") )",
      "NeedsCompilation": "yes",
      "Author": "Tyson Barrett [aut, cre] (ORCID: <https://orcid.org/0000-0002-2137-1391>), Matt Dowle [aut], Arun Srinivasan [aut], Jan Gorecki [aut], Michael Chirico [aut] (ORCID: <https://orcid.org/0000-0003-0787-087X>), Toby Hocking [aut] (ORCID: <https://orcid.org/0000-0002-3146-0865>), Benjamin Schwendinger [aut] (ORCID: <https://orcid.org/0000-0003-3315-8114>), Ivan Krylov [aut] (ORCID: <https://orcid.org/0000-0002-0172-3812>), Pasha Stetsenko [ctb], Tom Short [ctb], Steve Lianoglou [ctb], Eduard Antonyan [ctb], Markus Bonsch [ctb], Hugh Parsonage [ctb], Scott Ritchie [ctb], Kun Ren [ctb], Xianying Tan [ctb], Rick Saporta [ctb], Otto Seiskari [ctb], Xianghui Dong [ctb], Michel Lang [ctb], Watal Iwasaki [ctb], Seth Wenchel [ctb], Karl Broman [ctb], Tobias Schmidt [ctb], David Arenburg [ctb], Ethan Smith [ctb], Francois Cocquemas [ctb], Matthieu Gomez [ctb], Philippe Chataignon [ctb], Nello Blaser [ctb], Dmitry Selivanov [ctb], Andrey Riabushenko [ctb], Cheng Lee [ctb], Declan Groves [ctb], Daniel Possenriede [ctb], Felipe Parages [ctb], Denes Toth [ctb], Mus Yaramaz-David [ctb], Ayappan Perumal [ctb], James Sams [ctb], Martin Morgan [ctb], Michael Quinn [ctb], @javrucebo [ctb], @marc-outins [ctb], Roy Storey [ctb], Manish Saraswat [ctb], Morgan Jacob [ctb], Michael Schubmehl [ctb], Davis Vaughan [ctb], Leonardo Silvestri [ctb], Jim Hester [ctb], Anthony Damico [ctb], Sebastian Freundt [ctb], David Simons [ctb], Elliott Sales de Andrade [ctb], Cole Miller [ctb], Jens Peder Meldgaard [ctb], Vaclav Tlapak [ctb], Kevin Ushey [ctb], Dirk Eddelbuettel [ctb], Tony Fischetti [ctb], Ofek Shilon [ctb], Vadim Khotilovich [ctb], Hadley Wickham [ctb], Bennet Becker [ctb], Kyle Haynes [ctb], Boniface Christian Kamgang [ctb], Olivier Delmarcell [ctb], Josh O'Brien [ctb], Dereck de Mezquita [ctb], Michael Czekanski [ctb], Dmitry Shemetov [ctb], Nitish Jha [ctb], Joshua Wu [ctb], Iago Giné-Vázquez [ctb], Anirban Chetia [ctb], Doris Amoakohene [ctb], Angel Feliz [ctb], Michael Young [ctb], Mark Seeto [ctb], Philippe Grosjean [ctb], Vincent Runge [ctb], Christian Wia [ctb], Elise Maigné [ctb], Vincent Rocher [ctb], Vijay Lulla [ctb], Aljaž Sluga [ctb], Bill Evans [ctb]",
      "Maintainer": "Tyson Barrett <t.barrett88@gmail.com>",
      "Repository": "CRAN"
    },
    "diagram": {
      "Package": "diagram",
      "Version": "1.6.5",
      "Source": "Repository",
      "Title": "Functions for Visualising Simple Graphs (Networks), Plotting Flow Diagrams",
      "Author": "Karline Soetaert <karline.soetaert@nioz.nl>",
      "Maintainer": "Karline Soetaert <karline.soetaert@nioz.nl>",
      "Depends": [
        "R (>= 2.01)",
        "shape"
      ],
      "Imports": [
        "stats",
        "graphics"
      ],
      "Description": "Visualises simple graphs (networks) based on a transition matrix, utilities to plot flow diagrams,  visualising webs, electrical networks, etc. Support for the book \"A practical guide to ecological modelling - using R as a simulation platform\" by Karline Soetaert and Peter M.J. Herman (2009), Springer. and the book \"Solving Differential Equations in R\" by Karline Soetaert, Jeff Cash and Francesca Mazzia (2012), Springer. Includes demo(flowchart), demo(plotmat), demo(plotweb).",
      "License": "GPL (>= 2)",
      "LazyData": "yes",
      "NeedsCompilation": "no",
      "Repository": "CRAN"
    },
    "dials": {
      "Package": "dials",
      "Version": "1.4.0",
      "Source": "Repository",
      "Title": "Tools for Creating Tuning Parameter Values",
      "Authors@R": "c( person(\"Max\", \"Kuhn\", , \"max@posit.co\", role = \"aut\"), person(\"Hannah\", \"Frick\", , \"hannah@posit.co\", role = c(\"aut\", \"cre\")), person(\"Posit Software, PBC\", role = c(\"cph\", \"fnd\"), comment = c(ROR = \"03wc8by49\")) )",
      "Description": "Many models contain tuning parameters (i.e. parameters that cannot be directly estimated from the data). These tools can be used to define objects for creating, simulating, or validating values for such parameters.",
      "License": "MIT + file LICENSE",
      "URL": "https://dials.tidymodels.org, https://github.com/tidymodels/dials",
      "BugReports": "https://github.com/tidymodels/dials/issues",
      "Depends": [
        "R (>= 3.4)",
        "scales (>= 1.3.0)"
      ],
      "Imports": [
        "cli",
        "DiceDesign",
        "dplyr (>= 0.8.5)",
        "glue",
        "hardhat (>= 1.1.0)",
        "lifecycle",
        "pillar",
        "purrr",
        "rlang (>= 1.1.0)",
        "sfd",
        "tibble",
        "utils",
        "vctrs (>= 0.3.8)",
        "withr"
      ],
      "Suggests": [
        "covr",
        "ggplot2",
        "kernlab",
        "knitr",
        "rmarkdown",
        "rpart",
        "testthat (>= 3.1.9)",
        "xml2"
      ],
      "VignetteBuilder": "knitr",
      "ByteCompile": "true",
      "Config/Needs/website": "tidyverse/tidytemplate",
      "Config/testthat/edition": "3",
      "Encoding": "UTF-8",
      "RoxygenNote": "7.3.2",
      "NeedsCompilation": "no",
      "Author": "Max Kuhn [aut], Hannah Frick [aut, cre], Posit Software, PBC [cph, fnd] (03wc8by49)",
      "Maintainer": "Hannah Frick <hannah@posit.co>",
      "Repository": "CRAN"
    },
    "digest": {
      "Package": "digest",
      "Version": "0.6.37",
      "Source": "Repository",
      "Authors@R": "c(person(\"Dirk\", \"Eddelbuettel\", role = c(\"aut\", \"cre\"), email = \"edd@debian.org\", comment = c(ORCID = \"0000-0001-6419-907X\")), person(\"Antoine\", \"Lucas\", role=\"ctb\"), person(\"Jarek\", \"Tuszynski\", role=\"ctb\"), person(\"Henrik\", \"Bengtsson\", role=\"ctb\", comment = c(ORCID = \"0000-0002-7579-5165\")), person(\"Simon\", \"Urbanek\", role=\"ctb\", comment = c(ORCID = \"0000-0003-2297-1732\")), person(\"Mario\", \"Frasca\", role=\"ctb\"), person(\"Bryan\", \"Lewis\", role=\"ctb\"), person(\"Murray\", \"Stokely\", role=\"ctb\"), person(\"Hannes\", \"Muehleisen\", role=\"ctb\"), person(\"Duncan\", \"Murdoch\", role=\"ctb\"), person(\"Jim\", \"Hester\", role=\"ctb\"), person(\"Wush\", \"Wu\", role=\"ctb\", comment = c(ORCID = \"0000-0001-5180-0567\")), person(\"Qiang\", \"Kou\", role=\"ctb\", comment = c(ORCID = \"0000-0001-6786-5453\")), person(\"Thierry\", \"Onkelinx\", role=\"ctb\", comment = c(ORCID = \"0000-0001-8804-4216\")), person(\"Michel\", \"Lang\", role=\"ctb\", comment = c(ORCID = \"0000-0001-9754-0393\")), person(\"Viliam\", \"Simko\", role=\"ctb\"), person(\"Kurt\", \"Hornik\", role=\"ctb\", comment = c(ORCID = \"0000-0003-4198-9911\")), person(\"Radford\", \"Neal\", role=\"ctb\", comment = c(ORCID = \"0000-0002-2473-3407\")), person(\"Kendon\", \"Bell\", role=\"ctb\", comment = c(ORCID = \"0000-0002-9093-8312\")), person(\"Matthew\", \"de Queljoe\", role=\"ctb\"), person(\"Dmitry\", \"Selivanov\", role=\"ctb\"), person(\"Ion\", \"Suruceanu\", role=\"ctb\"), person(\"Bill\", \"Denney\", role=\"ctb\"), person(\"Dirk\", \"Schumacher\", role=\"ctb\"), person(\"András\", \"Svraka\", role=\"ctb\"), person(\"Sergey\", \"Fedorov\", role=\"ctb\"), person(\"Will\", \"Landau\", role=\"ctb\", comment = c(ORCID = \"0000-0003-1878-3253\")), person(\"Floris\", \"Vanderhaeghe\", role=\"ctb\", comment = c(ORCID = \"0000-0002-6378-6229\")), person(\"Kevin\", \"Tappe\", role=\"ctb\"), person(\"Harris\", \"McGehee\", role=\"ctb\"), person(\"Tim\", \"Mastny\", role=\"ctb\"), person(\"Aaron\", \"Peikert\", role=\"ctb\", comment = c(ORCID = \"0000-0001-7813-818X\")), person(\"Mark\", \"van der Loo\", role=\"ctb\", comment = c(ORCID = \"0000-0002-9807-4686\")), person(\"Chris\", \"Muir\", role=\"ctb\", comment = c(ORCID = \"0000-0003-2555-3878\")), person(\"Moritz\", \"Beller\", role=\"ctb\", comment = c(ORCID = \"0000-0003-4852-0526\")), person(\"Sebastian\", \"Campbell\", role=\"ctb\"), person(\"Winston\", \"Chang\", role=\"ctb\", comment = c(ORCID = \"0000-0002-1576-2126\")), person(\"Dean\", \"Attali\", role=\"ctb\", comment = c(ORCID = \"0000-0002-5645-3493\")), person(\"Michael\", \"Chirico\", role=\"ctb\", comment = c(ORCID = \"0000-0003-0787-087X\")), person(\"Kevin\", \"Ushey\", role=\"ctb\"))",
      "Date": "2024-08-19",
      "Title": "Create Compact Hash Digests of R Objects",
      "Description": "Implementation of a function 'digest()' for the creation of hash digests of arbitrary R objects (using the 'md5', 'sha-1', 'sha-256', 'crc32', 'xxhash', 'murmurhash', 'spookyhash', 'blake3', 'crc32c', 'xxh3_64', and 'xxh3_128' algorithms) permitting easy comparison of R language objects, as well as functions such as'hmac()' to create hash-based message authentication code. Please note that this package is not meant to be deployed for cryptographic purposes for which more comprehensive (and widely tested) libraries such as 'OpenSSL' should be used.",
      "URL": "https://github.com/eddelbuettel/digest, https://dirk.eddelbuettel.com/code/digest.html",
      "BugReports": "https://github.com/eddelbuettel/digest/issues",
      "Depends": [
        "R (>= 3.3.0)"
      ],
      "Imports": [
        "utils"
      ],
      "License": "GPL (>= 2)",
      "Suggests": [
        "tinytest",
        "simplermarkdown"
      ],
      "VignetteBuilder": "simplermarkdown",
      "Encoding": "UTF-8",
      "NeedsCompilation": "yes",
      "Author": "Dirk Eddelbuettel [aut, cre] (<https://orcid.org/0000-0001-6419-907X>), Antoine Lucas [ctb], Jarek Tuszynski [ctb], Henrik Bengtsson [ctb] (<https://orcid.org/0000-0002-7579-5165>), Simon Urbanek [ctb] (<https://orcid.org/0000-0003-2297-1732>), Mario Frasca [ctb], Bryan Lewis [ctb], Murray Stokely [ctb], Hannes Muehleisen [ctb], Duncan Murdoch [ctb], Jim Hester [ctb], Wush Wu [ctb] (<https://orcid.org/0000-0001-5180-0567>), Qiang Kou [ctb] (<https://orcid.org/0000-0001-6786-5453>), Thierry Onkelinx [ctb] (<https://orcid.org/0000-0001-8804-4216>), Michel Lang [ctb] (<https://orcid.org/0000-0001-9754-0393>), Viliam Simko [ctb], Kurt Hornik [ctb] (<https://orcid.org/0000-0003-4198-9911>), Radford Neal [ctb] (<https://orcid.org/0000-0002-2473-3407>), Kendon Bell [ctb] (<https://orcid.org/0000-0002-9093-8312>), Matthew de Queljoe [ctb], Dmitry Selivanov [ctb], Ion Suruceanu [ctb], Bill Denney [ctb], Dirk Schumacher [ctb], András Svraka [ctb], Sergey Fedorov [ctb], Will Landau [ctb] (<https://orcid.org/0000-0003-1878-3253>), Floris Vanderhaeghe [ctb] (<https://orcid.org/0000-0002-6378-6229>), Kevin Tappe [ctb], Harris McGehee [ctb], Tim Mastny [ctb], Aaron Peikert [ctb] (<https://orcid.org/0000-0001-7813-818X>), Mark van der Loo [ctb] (<https://orcid.org/0000-0002-9807-4686>), Chris Muir [ctb] (<https://orcid.org/0000-0003-2555-3878>), Moritz Beller [ctb] (<https://orcid.org/0000-0003-4852-0526>), Sebastian Campbell [ctb], Winston Chang [ctb] (<https://orcid.org/0000-0002-1576-2126>), Dean Attali [ctb] (<https://orcid.org/0000-0002-5645-3493>), Michael Chirico [ctb] (<https://orcid.org/0000-0003-0787-087X>), Kevin Ushey [ctb]",
      "Maintainer": "Dirk Eddelbuettel <edd@debian.org>",
      "Repository": "CRAN"
    },
    "doBy": {
      "Package": "doBy",
      "Version": "4.7.0",
      "Source": "Repository",
      "Title": "Groupwise Statistics, LSmeans, Linear Estimates, Utilities",
      "Authors@R": "c( person(given = \"Ulrich\", family = \"Halekoh\", email = \"uhalekoh@health.sdu.dk\", role = c(\"aut\", \"cph\")), person(given = \"Søren\", family = \"Højsgaard\", email = \"sorenh@math.aau.dk\", role = c(\"aut\", \"cre\", \"cph\")) )",
      "Description": "Utility package containing: Main categories: Working with grouped data: 'do' something to data when  stratified 'by' some variables.  General linear estimates. Data handling utilities. Functional programming, in particular restrict functions to a smaller domain. Miscellaneous functions for data handling. Model stability in connection with model selection. Miscellaneous other tools.",
      "Encoding": "UTF-8",
      "VignetteBuilder": "knitr",
      "LazyData": "true",
      "LazyDataCompression": "xz",
      "URL": "https://github.com/hojsgaard/doBy",
      "License": "GPL (>= 2)",
      "Depends": [
        "R (>= 4.2.0)",
        "methods"
      ],
      "Imports": [
        "boot",
        "broom",
        "cowplot",
        "Deriv",
        "dplyr",
        "ggplot2",
        "MASS",
        "Matrix",
        "modelr",
        "microbenchmark",
        "rlang",
        "tibble",
        "tidyr"
      ],
      "Suggests": [
        "geepack",
        "knitr",
        "lme4",
        "markdown",
        "multcomp",
        "pbkrtest (>= 0.5.2)",
        "survival",
        "testthat (>= 2.1.0)"
      ],
      "RoxygenNote": "7.3.2",
      "NeedsCompilation": "no",
      "Author": "Ulrich Halekoh [aut, cph], Søren Højsgaard [aut, cre, cph]",
      "Maintainer": "Søren Højsgaard <sorenh@math.aau.dk>",
      "Repository": "CRAN"
    },
    "doFuture": {
      "Package": "doFuture",
      "Version": "1.1.2",
      "Source": "Repository",
      "Title": "Use Foreach to Parallelize via the Future Framework",
      "Depends": [
        "foreach (>= 1.5.0)",
        "future (>= 1.49.0)"
      ],
      "Imports": [
        "future.apply",
        "globals",
        "iterators",
        "parallel",
        "utils"
      ],
      "Suggests": [
        "doRNG (>= 1.8.2)",
        "markdown",
        "R.rsp"
      ],
      "VignetteBuilder": "R.rsp",
      "Authors@R": "c(person(\"Henrik\", \"Bengtsson\", role = c(\"aut\", \"cre\", \"cph\"), email = \"henrikb@braju.com\", comment = c(ORCID = \"0000-0002-7579-5165\")))",
      "Description": "The 'future' package provides a unifying parallelization framework for R that supports many parallel and distributed backends <doi:10.32614/RJ-2021-048>. The 'foreach' package provides a powerful API for iterating over an R expression in parallel. The 'doFuture' package brings the best of the two together. There are two alternative ways to use this package. The recommended approach is to use 'y <- foreach(...) %dofuture% { ... }', which does not require using 'registerDoFuture()' and has many advantages over '%dopar%'. The alternative is the traditional 'foreach' approach by registering the 'foreach' adapter 'registerDoFuture()' and so that 'y <- foreach(...) %dopar% { ... }' runs in parallelizes with the 'future' framework.",
      "License": "LGPL (>= 2.1)",
      "LazyLoad": "TRUE",
      "URL": "https://doFuture.futureverse.org, https://github.com/futureverse/doFuture",
      "BugReports": "https://github.com/futureverse/doFuture/issues",
      "Language": "en-US",
      "Encoding": "UTF-8",
      "RoxygenNote": "7.3.2",
      "NeedsCompilation": "no",
      "Author": "Henrik Bengtsson [aut, cre, cph] (ORCID: <https://orcid.org/0000-0002-7579-5165>)",
      "Maintainer": "Henrik Bengtsson <henrikb@braju.com>",
      "Repository": "CRAN"
    },
    "dplyr": {
      "Package": "dplyr",
      "Version": "1.1.4",
      "Source": "Repository",
      "Type": "Package",
      "Title": "A Grammar of Data Manipulation",
      "Authors@R": "c( person(\"Hadley\", \"Wickham\", , \"hadley@posit.co\", role = c(\"aut\", \"cre\"), comment = c(ORCID = \"0000-0003-4757-117X\")), person(\"Romain\", \"François\", role = \"aut\", comment = c(ORCID = \"0000-0002-2444-4226\")), person(\"Lionel\", \"Henry\", role = \"aut\"), person(\"Kirill\", \"Müller\", role = \"aut\", comment = c(ORCID = \"0000-0002-1416-3412\")), person(\"Davis\", \"Vaughan\", , \"davis@posit.co\", role = \"aut\", comment = c(ORCID = \"0000-0003-4777-038X\")), person(\"Posit Software, PBC\", role = c(\"cph\", \"fnd\")) )",
      "Description": "A fast, consistent tool for working with data frame like objects, both in memory and out of memory.",
      "License": "MIT + file LICENSE",
      "URL": "https://dplyr.tidyverse.org, https://github.com/tidyverse/dplyr",
      "BugReports": "https://github.com/tidyverse/dplyr/issues",
      "Depends": [
        "R (>= 3.5.0)"
      ],
      "Imports": [
        "cli (>= 3.4.0)",
        "generics",
        "glue (>= 1.3.2)",
        "lifecycle (>= 1.0.3)",
        "magrittr (>= 1.5)",
        "methods",
        "pillar (>= 1.9.0)",
        "R6",
        "rlang (>= 1.1.0)",
        "tibble (>= 3.2.0)",
        "tidyselect (>= 1.2.0)",
        "utils",
        "vctrs (>= 0.6.4)"
      ],
      "Suggests": [
        "bench",
        "broom",
        "callr",
        "covr",
        "DBI",
        "dbplyr (>= 2.2.1)",
        "ggplot2",
        "knitr",
        "Lahman",
        "lobstr",
        "microbenchmark",
        "nycflights13",
        "purrr",
        "rmarkdown",
        "RMySQL",
        "RPostgreSQL",
        "RSQLite",
        "stringi (>= 1.7.6)",
        "testthat (>= 3.1.5)",
        "tidyr (>= 1.3.0)",
        "withr"
      ],
      "VignetteBuilder": "knitr",
      "Config/Needs/website": "tidyverse, shiny, pkgdown, tidyverse/tidytemplate",
      "Config/testthat/edition": "3",
      "Encoding": "UTF-8",
      "LazyData": "true",
      "RoxygenNote": "7.2.3",
      "NeedsCompilation": "yes",
      "Author": "Hadley Wickham [aut, cre] (<https://orcid.org/0000-0003-4757-117X>), Romain François [aut] (<https://orcid.org/0000-0002-2444-4226>), Lionel Henry [aut], Kirill Müller [aut] (<https://orcid.org/0000-0002-1416-3412>), Davis Vaughan [aut] (<https://orcid.org/0000-0003-4777-038X>), Posit Software, PBC [cph, fnd]",
      "Maintainer": "Hadley Wickham <hadley@posit.co>",
      "Repository": "CRAN"
    },
    "dqrng": {
      "Package": "dqrng",
      "Version": "0.4.1",
      "Source": "Repository",
      "Type": "Package",
      "Title": "Fast Pseudo Random Number Generators",
      "Authors@R": "c( person(\"Ralf\", \"Stubner\", email = \"ralf.stubner@gmail.com\", role = c(\"aut\", \"cre\"), comment = c(ORCID = \"0009-0009-1908-106X\")), person(\"daqana GmbH\", role = \"cph\"), person(\"David Blackman\", role = \"cph\", comment = \"Xoroshiro / Xoshiro family\"), person(\"Melissa O'Neill\", email = \"oneill@pcg-random.org\", role = \"cph\", comment = \"PCG family\"), person(\"Sebastiano Vigna\", email = \"vigna@acm.org\", role = \"cph\", comment = \"Xoroshiro / Xoshiro family\"), person(\"Aaron\", \"Lun\", role=\"ctb\"),  person(\"Kyle\", \"Butts\", role = \"ctb\", email = \"kyle.butts@colorado.edu\"), person(\"Henrik\", \"Sloot\", role = \"ctb\"), person(\"Philippe\", \"Grosjean\", role = c(\"ctb\"), comment = c(ORCID = \"0000-0002-2694-9471\")) )",
      "Description": "Several fast random number generators are provided as C++ header only libraries: The PCG family by O'Neill (2014 <https://www.cs.hmc.edu/tr/hmc-cs-2014-0905.pdf>) as well as the Xoroshiro / Xoshiro family by Blackman and Vigna (2021 <doi:10.1145/3460772>). In addition fast functions for generating random numbers according to a uniform, normal and exponential distribution are included. The latter two use the Ziggurat algorithm originally proposed by Marsaglia and Tsang (2000, <doi:10.18637/jss.v005.i08>). The fast sampling methods support unweighted sampling both with and without replacement. These functions are exported to R and as a C++ interface and are enabled for use with the default 64 bit generator from the PCG family, Xoroshiro128+/++/** and Xoshiro256+/++/** as well as the 64 bit version of the 20 rounds Threefry engine (Salmon et al., 2011, <doi:10.1145/2063384.2063405>) as provided by the package 'sitmo'.",
      "License": "AGPL-3",
      "Depends": [
        "R (>= 3.5.0)"
      ],
      "Imports": [
        "Rcpp (>= 0.12.16)"
      ],
      "LinkingTo": [
        "Rcpp",
        "BH (>= 1.64.0-1)",
        "sitmo (>= 2.0.0)"
      ],
      "RoxygenNote": "7.3.1",
      "Suggests": [
        "BH",
        "testthat",
        "knitr",
        "rmarkdown",
        "mvtnorm (>= 1.2-3)",
        "bench",
        "sitmo"
      ],
      "VignetteBuilder": "knitr",
      "URL": "https://daqana.github.io/dqrng/, https://github.com/daqana/dqrng",
      "BugReports": "https://github.com/daqana/dqrng/issues",
      "Encoding": "UTF-8",
      "NeedsCompilation": "yes",
      "Author": "Ralf Stubner [aut, cre] (<https://orcid.org/0009-0009-1908-106X>), daqana GmbH [cph], David Blackman [cph] (Xoroshiro / Xoshiro family), Melissa O'Neill [cph] (PCG family), Sebastiano Vigna [cph] (Xoroshiro / Xoshiro family), Aaron Lun [ctb], Kyle Butts [ctb], Henrik Sloot [ctb], Philippe Grosjean [ctb] (<https://orcid.org/0000-0002-2694-9471>)",
      "Maintainer": "Ralf Stubner <ralf.stubner@gmail.com>",
      "Repository": "CRAN"
    },
    "e1071": {
      "Package": "e1071",
      "Version": "1.7-16",
      "Source": "Repository",
      "Title": "Misc Functions of the Department of Statistics, Probability Theory Group (Formerly: E1071), TU Wien",
      "Imports": [
        "graphics",
        "grDevices",
        "class",
        "stats",
        "methods",
        "utils",
        "proxy"
      ],
      "Suggests": [
        "cluster",
        "mlbench",
        "nnet",
        "randomForest",
        "rpart",
        "SparseM",
        "xtable",
        "Matrix",
        "MASS",
        "slam"
      ],
      "Authors@R": "c(person(given = \"David\", family = \"Meyer\", role = c(\"aut\", \"cre\"), email = \"David.Meyer@R-project.org\", comment = c(ORCID = \"0000-0002-5196-3048\")),     person(given = \"Evgenia\", family = \"Dimitriadou\", role = c(\"aut\",\"cph\")), person(given = \"Kurt\", family = \"Hornik\", role = \"aut\", email = \"Kurt.Hornik@R-project.org\", comment = c(ORCID = \"0000-0003-4198-9911\")), person(given = \"Andreas\", family = \"Weingessel\", role = \"aut\"), person(given = \"Friedrich\", family = \"Leisch\", role = \"aut\"), person(given = \"Chih-Chung\", family = \"Chang\", role = c(\"ctb\",\"cph\"), comment = \"libsvm C++-code\"), person(given = \"Chih-Chen\", family = \"Lin\", role = c(\"ctb\",\"cph\"), comment = \"libsvm C++-code\"))",
      "Description": "Functions for latent class analysis, short time Fourier transform, fuzzy clustering, support vector machines, shortest path computation, bagged clustering, naive Bayes classifier, generalized k-nearest neighbour ...",
      "License": "GPL-2 | GPL-3",
      "LazyLoad": "yes",
      "NeedsCompilation": "yes",
      "Author": "David Meyer [aut, cre] (<https://orcid.org/0000-0002-5196-3048>), Evgenia Dimitriadou [aut, cph], Kurt Hornik [aut] (<https://orcid.org/0000-0003-4198-9911>), Andreas Weingessel [aut], Friedrich Leisch [aut], Chih-Chung Chang [ctb, cph] (libsvm C++-code), Chih-Chen Lin [ctb, cph] (libsvm C++-code)",
      "Maintainer": "David Meyer <David.Meyer@R-project.org>",
      "Repository": "CRAN"
    },
    "epade": {
      "Package": "epade",
      "Version": "0.5.1",
      "Source": "Repository",
      "Type": "Package",
      "Title": "Easy Plots",
      "Date": "2022-10-25",
      "Depends": [
        "plotrix",
        "R (>= 4.0.0)"
      ],
      "Imports": [
        "stats",
        "survival",
        "Hmisc"
      ],
      "Author": "Andreas Schulz",
      "Maintainer": "Andreas Schulz <ades-s@web.de>",
      "Description": "A collection of nice plotting functions directly from a data.frame with limited customisation possibilities.",
      "License": "GPL (>= 2)",
      "LazyLoad": "yes",
      "NeedsCompilation": "no",
      "Repository": "CRAN"
    },
    "evaluate": {
      "Package": "evaluate",
      "Version": "1.0.4",
      "Source": "Repository",
      "Type": "Package",
      "Title": "Parsing and Evaluation Tools that Provide More Details than the Default",
      "Authors@R": "c( person(\"Hadley\", \"Wickham\", , \"hadley@posit.co\", role = c(\"aut\", \"cre\")), person(\"Yihui\", \"Xie\", role = \"aut\", comment = c(ORCID = \"0000-0003-0645-5666\")), person(\"Michael\", \"Lawrence\", role = \"ctb\"), person(\"Thomas\", \"Kluyver\", role = \"ctb\"), person(\"Jeroen\", \"Ooms\", role = \"ctb\"), person(\"Barret\", \"Schloerke\", role = \"ctb\"), person(\"Adam\", \"Ryczkowski\", role = \"ctb\"), person(\"Hiroaki\", \"Yutani\", role = \"ctb\"), person(\"Michel\", \"Lang\", role = \"ctb\"), person(\"Karolis\", \"Koncevičius\", role = \"ctb\"), person(\"Posit Software, PBC\", role = c(\"cph\", \"fnd\")) )",
      "Description": "Parsing and evaluation tools that make it easy to recreate the command line behaviour of R.",
      "License": "MIT + file LICENSE",
      "URL": "https://evaluate.r-lib.org/, https://github.com/r-lib/evaluate",
      "BugReports": "https://github.com/r-lib/evaluate/issues",
      "Depends": [
        "R (>= 3.6.0)"
      ],
      "Suggests": [
        "callr",
        "covr",
        "ggplot2 (>= 3.3.6)",
        "lattice",
        "methods",
        "pkgload",
        "ragg (>= 1.4.0)",
        "rlang (>= 1.1.5)",
        "knitr",
        "testthat (>= 3.0.0)",
        "withr"
      ],
      "Config/Needs/website": "tidyverse/tidytemplate",
      "Config/testthat/edition": "3",
      "Encoding": "UTF-8",
      "RoxygenNote": "7.3.2",
      "NeedsCompilation": "no",
      "Author": "Hadley Wickham [aut, cre], Yihui Xie [aut] (ORCID: <https://orcid.org/0000-0003-0645-5666>), Michael Lawrence [ctb], Thomas Kluyver [ctb], Jeroen Ooms [ctb], Barret Schloerke [ctb], Adam Ryczkowski [ctb], Hiroaki Yutani [ctb], Michel Lang [ctb], Karolis Koncevičius [ctb], Posit Software, PBC [cph, fnd]",
      "Maintainer": "Hadley Wickham <hadley@posit.co>",
      "Repository": "CRAN"
    },
    "farver": {
      "Package": "farver",
      "Version": "2.1.2",
      "Source": "Repository",
      "Type": "Package",
      "Title": "High Performance Colour Space Manipulation",
      "Authors@R": "c( person(\"Thomas Lin\", \"Pedersen\", , \"thomas.pedersen@posit.co\", role = c(\"cre\", \"aut\"), comment = c(ORCID = \"0000-0002-5147-4711\")), person(\"Berendea\", \"Nicolae\", role = \"aut\", comment = \"Author of the ColorSpace C++ library\"), person(\"Romain\", \"François\", , \"romain@purrple.cat\", role = \"aut\", comment = c(ORCID = \"0000-0002-2444-4226\")), person(\"Posit, PBC\", role = c(\"cph\", \"fnd\")) )",
      "Description": "The encoding of colour can be handled in many different ways, using different colour spaces. As different colour spaces have different uses, efficient conversion between these representations are important. The 'farver' package provides a set of functions that gives access to very fast colour space conversion and comparisons implemented in C++, and offers speed improvements over the 'convertColor' function in the 'grDevices' package.",
      "License": "MIT + file LICENSE",
      "URL": "https://farver.data-imaginist.com, https://github.com/thomasp85/farver",
      "BugReports": "https://github.com/thomasp85/farver/issues",
      "Suggests": [
        "covr",
        "testthat (>= 3.0.0)"
      ],
      "Config/testthat/edition": "3",
      "Encoding": "UTF-8",
      "RoxygenNote": "7.3.1",
      "NeedsCompilation": "yes",
      "Author": "Thomas Lin Pedersen [cre, aut] (<https://orcid.org/0000-0002-5147-4711>), Berendea Nicolae [aut] (Author of the ColorSpace C++ library), Romain François [aut] (<https://orcid.org/0000-0002-2444-4226>), Posit, PBC [cph, fnd]",
      "Maintainer": "Thomas Lin Pedersen <thomas.pedersen@posit.co>",
      "Repository": "CRAN"
    },
    "fastmap": {
      "Package": "fastmap",
      "Version": "1.2.0",
      "Source": "Repository",
      "Title": "Fast Data Structures",
      "Authors@R": "c( person(\"Winston\", \"Chang\", email = \"winston@posit.co\", role = c(\"aut\", \"cre\")), person(given = \"Posit Software, PBC\", role = c(\"cph\", \"fnd\")), person(given = \"Tessil\", role = \"cph\", comment = \"hopscotch_map library\") )",
      "Description": "Fast implementation of data structures, including a key-value store, stack, and queue. Environments are commonly used as key-value stores in R, but every time a new key is used, it is added to R's global symbol table, causing a small amount of memory leakage. This can be problematic in cases where many different keys are used. Fastmap avoids this memory leak issue by implementing the map using data structures in C++.",
      "License": "MIT + file LICENSE",
      "Encoding": "UTF-8",
      "RoxygenNote": "7.2.3",
      "Suggests": [
        "testthat (>= 2.1.1)"
      ],
      "URL": "https://r-lib.github.io/fastmap/, https://github.com/r-lib/fastmap",
      "BugReports": "https://github.com/r-lib/fastmap/issues",
      "NeedsCompilation": "yes",
      "Author": "Winston Chang [aut, cre], Posit Software, PBC [cph, fnd], Tessil [cph] (hopscotch_map library)",
      "Maintainer": "Winston Chang <winston@posit.co>",
      "Repository": "CRAN"
    },
    "fontawesome": {
      "Package": "fontawesome",
      "Version": "0.5.3",
      "Source": "Repository",
      "Type": "Package",
      "Title": "Easily Work with 'Font Awesome' Icons",
      "Description": "Easily and flexibly insert 'Font Awesome' icons into 'R Markdown' documents and 'Shiny' apps. These icons can be inserted into HTML content through inline 'SVG' tags or 'i' tags. There is also a utility function for exporting 'Font Awesome' icons as 'PNG' images for those situations where raster graphics are needed.",
      "Authors@R": "c( person(\"Richard\", \"Iannone\", , \"rich@posit.co\", c(\"aut\", \"cre\"), comment = c(ORCID = \"0000-0003-3925-190X\")), person(\"Christophe\", \"Dervieux\", , \"cderv@posit.co\", role = \"ctb\", comment = c(ORCID = \"0000-0003-4474-2498\")), person(\"Winston\", \"Chang\", , \"winston@posit.co\", role = \"ctb\"), person(\"Dave\", \"Gandy\", role = c(\"ctb\", \"cph\"), comment = \"Font-Awesome font\"), person(\"Posit Software, PBC\", role = c(\"cph\", \"fnd\")) )",
      "License": "MIT + file LICENSE",
      "URL": "https://github.com/rstudio/fontawesome, https://rstudio.github.io/fontawesome/",
      "BugReports": "https://github.com/rstudio/fontawesome/issues",
      "Encoding": "UTF-8",
      "ByteCompile": "true",
      "RoxygenNote": "7.3.2",
      "Depends": [
        "R (>= 3.3.0)"
      ],
      "Imports": [
        "rlang (>= 1.0.6)",
        "htmltools (>= 0.5.1.1)"
      ],
      "Suggests": [
        "covr",
        "dplyr (>= 1.0.8)",
        "gt (>= 0.9.0)",
        "knitr (>= 1.31)",
        "testthat (>= 3.0.0)",
        "rsvg"
      ],
      "Config/testthat/edition": "3",
      "NeedsCompilation": "no",
      "Author": "Richard Iannone [aut, cre] (<https://orcid.org/0000-0003-3925-190X>), Christophe Dervieux [ctb] (<https://orcid.org/0000-0003-4474-2498>), Winston Chang [ctb], Dave Gandy [ctb, cph] (Font-Awesome font), Posit Software, PBC [cph, fnd]",
      "Maintainer": "Richard Iannone <rich@posit.co>",
      "Repository": "CRAN"
    },
    "forcats": {
      "Package": "forcats",
      "Version": "1.0.0",
      "Source": "Repository",
      "Title": "Tools for Working with Categorical Variables (Factors)",
      "Authors@R": "c( person(\"Hadley\", \"Wickham\", , \"hadley@rstudio.com\", role = c(\"aut\", \"cre\")), person(\"RStudio\", role = c(\"cph\", \"fnd\")) )",
      "Description": "Helpers for reordering factor levels (including moving specified levels to front, ordering by first appearance, reversing, and randomly shuffling), and tools for modifying factor levels (including collapsing rare levels into other, 'anonymising', and manually 'recoding').",
      "License": "MIT + file LICENSE",
      "URL": "https://forcats.tidyverse.org/, https://github.com/tidyverse/forcats",
      "BugReports": "https://github.com/tidyverse/forcats/issues",
      "Depends": [
        "R (>= 3.4)"
      ],
      "Imports": [
        "cli (>= 3.4.0)",
        "glue",
        "lifecycle",
        "magrittr",
        "rlang (>= 1.0.0)",
        "tibble"
      ],
      "Suggests": [
        "covr",
        "dplyr",
        "ggplot2",
        "knitr",
        "readr",
        "rmarkdown",
        "testthat (>= 3.0.0)",
        "withr"
      ],
      "VignetteBuilder": "knitr",
      "Config/Needs/website": "tidyverse/tidytemplate",
      "Config/testthat/edition": "3",
      "Encoding": "UTF-8",
      "LazyData": "true",
      "RoxygenNote": "7.2.3",
      "NeedsCompilation": "no",
      "Author": "Hadley Wickham [aut, cre], RStudio [cph, fnd]",
      "Maintainer": "Hadley Wickham <hadley@rstudio.com>",
      "Repository": "CRAN"
    },
    "foreach": {
      "Package": "foreach",
      "Version": "1.5.2",
      "Source": "Repository",
      "Type": "Package",
      "Title": "Provides Foreach Looping Construct",
      "Authors@R": "c(person(\"Folashade\", \"Daniel\", role=\"cre\", email=\"fdaniel@microsoft.com\"), person(\"Hong\", \"Ooi\", role=\"ctb\"), person(\"Rich\", \"Calaway\", role=\"ctb\"), person(\"Microsoft\", role=c(\"aut\", \"cph\")), person(\"Steve\", \"Weston\", role=\"aut\"))",
      "Description": "Support for the foreach looping construct.  Foreach is an idiom that allows for iterating over elements in a collection, without the use of an explicit loop counter.  This package in particular is intended to be used for its return value, rather than for its side effects.  In that sense, it is similar to the standard lapply function, but doesn't require the evaluation of a function.  Using foreach without side effects also facilitates executing the loop in parallel.",
      "License": "Apache License (== 2.0)",
      "URL": "https://github.com/RevolutionAnalytics/foreach",
      "BugReports": "https://github.com/RevolutionAnalytics/foreach/issues",
      "Depends": [
        "R (>= 2.5.0)"
      ],
      "Imports": [
        "codetools",
        "utils",
        "iterators"
      ],
      "Suggests": [
        "randomForest",
        "doMC",
        "doParallel",
        "testthat",
        "knitr",
        "rmarkdown"
      ],
      "VignetteBuilder": "knitr",
      "RoxygenNote": "7.1.1",
      "Collate": "'callCombine.R' 'foreach.R' 'do.R' 'foreach-ext.R' 'foreach-pkg.R' 'getDoPar.R' 'getDoSeq.R' 'getsyms.R' 'iter.R' 'nextElem.R' 'onLoad.R' 'setDoPar.R' 'setDoSeq.R' 'times.R' 'utils.R'",
      "NeedsCompilation": "no",
      "Author": "Folashade Daniel [cre], Hong Ooi [ctb], Rich Calaway [ctb], Microsoft [aut, cph], Steve Weston [aut]",
      "Maintainer": "Folashade Daniel <fdaniel@microsoft.com>",
      "Repository": "CRAN"
    },
    "foreign": {
      "Package": "foreign",
      "Version": "0.8-90",
      "Source": "Repository",
      "Priority": "recommended",
      "Date": "2025-03-31",
      "Title": "Read Data Stored by 'Minitab', 'S', 'SAS', 'SPSS', 'Stata', 'Systat', 'Weka', 'dBase', ...",
      "Depends": [
        "R (>= 4.0.0)"
      ],
      "Imports": [
        "methods",
        "utils",
        "stats"
      ],
      "Authors@R": "c( person(\"R Core Team\", email = \"R-core@R-project.org\", role = c(\"aut\", \"cph\", \"cre\"), comment = c(ROR = \"02zz1nj61\")), person(\"Roger\", \"Bivand\", role = c(\"ctb\", \"cph\")), person(c(\"Vincent\", \"J.\"), \"Carey\", role = c(\"ctb\", \"cph\")), person(\"Saikat\", \"DebRoy\", role = c(\"ctb\", \"cph\")), person(\"Stephen\", \"Eglen\", role = c(\"ctb\", \"cph\")), person(\"Rajarshi\", \"Guha\", role = c(\"ctb\", \"cph\")), person(\"Swetlana\", \"Herbrandt\", role = \"ctb\"), person(\"Nicholas\", \"Lewin-Koh\", role = c(\"ctb\", \"cph\")), person(\"Mark\", \"Myatt\", role = c(\"ctb\", \"cph\")), person(\"Michael\", \"Nelson\", role = \"ctb\"), person(\"Ben\", \"Pfaff\", role = \"ctb\"), person(\"Brian\", \"Quistorff\", role = \"ctb\"), person(\"Frank\", \"Warmerdam\", role = c(\"ctb\", \"cph\")), person(\"Stephen\", \"Weigand\", role = c(\"ctb\", \"cph\")), person(\"Free Software Foundation, Inc.\", role = \"cph\"))",
      "Contact": "see 'MailingList'",
      "Copyright": "see file COPYRIGHTS",
      "Description": "Reading and writing data stored by some versions of 'Epi Info', 'Minitab', 'S', 'SAS', 'SPSS', 'Stata', 'Systat', 'Weka', and for reading and writing some 'dBase' files.",
      "ByteCompile": "yes",
      "Biarch": "yes",
      "License": "GPL (>= 2)",
      "BugReports": "https://bugs.r-project.org",
      "MailingList": "R-help@r-project.org",
      "URL": "https://svn.r-project.org/R-packages/trunk/foreign/",
      "NeedsCompilation": "yes",
      "Author": "R Core Team [aut, cph, cre] (02zz1nj61), Roger Bivand [ctb, cph], Vincent J. Carey [ctb, cph], Saikat DebRoy [ctb, cph], Stephen Eglen [ctb, cph], Rajarshi Guha [ctb, cph], Swetlana Herbrandt [ctb], Nicholas Lewin-Koh [ctb, cph], Mark Myatt [ctb, cph], Michael Nelson [ctb], Ben Pfaff [ctb], Brian Quistorff [ctb], Frank Warmerdam [ctb, cph], Stephen Weigand [ctb, cph], Free Software Foundation, Inc. [cph]",
      "Maintainer": "R Core Team <R-core@R-project.org>",
      "Repository": "CRAN"
    },
    "fs": {
      "Package": "fs",
      "Version": "1.6.6",
      "Source": "Repository",
      "Title": "Cross-Platform File System Operations Based on 'libuv'",
      "Authors@R": "c( person(\"Jim\", \"Hester\", role = \"aut\"), person(\"Hadley\", \"Wickham\", , \"hadley@posit.co\", role = \"aut\"), person(\"Gábor\", \"Csárdi\", , \"csardi.gabor@gmail.com\", role = c(\"aut\", \"cre\")), person(\"libuv project contributors\", role = \"cph\", comment = \"libuv library\"), person(\"Joyent, Inc. and other Node contributors\", role = \"cph\", comment = \"libuv library\"), person(\"Posit Software, PBC\", role = c(\"cph\", \"fnd\")) )",
      "Description": "A cross-platform interface to file system operations, built on top of the 'libuv' C library.",
      "License": "MIT + file LICENSE",
      "URL": "https://fs.r-lib.org, https://github.com/r-lib/fs",
      "BugReports": "https://github.com/r-lib/fs/issues",
      "Depends": [
        "R (>= 3.6)"
      ],
      "Imports": [
        "methods"
      ],
      "Suggests": [
        "covr",
        "crayon",
        "knitr",
        "pillar (>= 1.0.0)",
        "rmarkdown",
        "spelling",
        "testthat (>= 3.0.0)",
        "tibble (>= 1.1.0)",
        "vctrs (>= 0.3.0)",
        "withr"
      ],
      "VignetteBuilder": "knitr",
      "ByteCompile": "true",
      "Config/Needs/website": "tidyverse/tidytemplate",
      "Config/testthat/edition": "3",
      "Copyright": "file COPYRIGHTS",
      "Encoding": "UTF-8",
      "Language": "en-US",
      "RoxygenNote": "7.2.3",
      "SystemRequirements": "GNU make",
      "NeedsCompilation": "yes",
      "Author": "Jim Hester [aut], Hadley Wickham [aut], Gábor Csárdi [aut, cre], libuv project contributors [cph] (libuv library), Joyent, Inc. and other Node contributors [cph] (libuv library), Posit Software, PBC [cph, fnd]",
      "Maintainer": "Gábor Csárdi <csardi.gabor@gmail.com>",
      "Repository": "CRAN"
    },
    "furrr": {
      "Package": "furrr",
      "Version": "0.3.1",
      "Source": "Repository",
      "Title": "Apply Mapping Functions in Parallel using Futures",
      "Authors@R": "c( person(\"Davis\", \"Vaughan\", , \"davis@rstudio.com\", role = c(\"aut\", \"cre\")), person(\"Matt\", \"Dancho\", , \"mdancho@business-science.io\", role = \"aut\"), person(\"RStudio\", role = c(\"cph\", \"fnd\")) )",
      "Description": "Implementations of the family of map() functions from 'purrr' that can be resolved using any 'future'-supported backend, e.g. parallel on the local machine or distributed on a compute cluster.",
      "License": "MIT + file LICENSE",
      "URL": "https://github.com/DavisVaughan/furrr, https://furrr.futureverse.org/",
      "BugReports": "https://github.com/DavisVaughan/furrr/issues",
      "Depends": [
        "future (>= 1.25.0)",
        "R (>= 3.4.0)"
      ],
      "Imports": [
        "globals (>= 0.14.0)",
        "lifecycle (>= 1.0.1)",
        "purrr (>= 0.3.4)",
        "rlang (>= 1.0.2)",
        "vctrs (>= 0.4.1)"
      ],
      "Suggests": [
        "carrier",
        "covr",
        "dplyr (>= 0.7.4)",
        "knitr",
        "listenv (>= 0.6.0)",
        "magrittr",
        "rmarkdown",
        "testthat (>= 3.0.0)",
        "tidyselect",
        "withr"
      ],
      "Config/Needs/website": "progressr",
      "Config/testthat/edition": "3",
      "Encoding": "UTF-8",
      "RoxygenNote": "7.2.1",
      "NeedsCompilation": "no",
      "Author": "Davis Vaughan [aut, cre], Matt Dancho [aut], RStudio [cph, fnd]",
      "Maintainer": "Davis Vaughan <davis@rstudio.com>",
      "Repository": "CRAN"
    },
    "future": {
      "Package": "future",
      "Version": "1.58.0",
      "Source": "Repository",
      "Title": "Unified Parallel and Distributed Processing in R for Everyone",
      "Depends": [
        "R (>= 3.2.0)"
      ],
      "Imports": [
        "digest",
        "globals (>= 0.18.0)",
        "listenv (>= 0.8.0)",
        "parallel",
        "parallelly (>= 1.44.0)",
        "utils"
      ],
      "Suggests": [
        "methods",
        "RhpcBLASctl",
        "R.rsp",
        "markdown"
      ],
      "VignetteBuilder": "R.rsp",
      "Authors@R": "c(person(\"Henrik\", \"Bengtsson\", role = c(\"aut\", \"cre\", \"cph\"), email = \"henrikb@braju.com\", comment = c(ORCID = \"0000-0002-7579-5165\")))",
      "Description": "The purpose of this package is to provide a lightweight and unified Future API for sequential and parallel processing of R expression via futures.  The simplest way to evaluate an expression in parallel is to use `x %<-% { expression }` with `plan(multisession)`. This package implements sequential, multicore, multisession, and cluster futures.  With these, R expressions can be evaluated on the local machine, in parallel a set of local machines, or distributed on a mix of local and remote machines. Extensions to this package implement additional backends for processing futures via compute cluster schedulers, etc. Because of its unified API, there is no need to modify any code in order switch from sequential on the local machine to, say, distributed processing on a remote compute cluster. Another strength of this package is that global variables and functions are automatically identified and exported as needed, making it straightforward to tweak existing code to make use of futures.",
      "License": "LGPL (>= 2.1)",
      "LazyLoad": "TRUE",
      "ByteCompile": "TRUE",
      "URL": "https://future.futureverse.org, https://github.com/futureverse/future",
      "BugReports": "https://github.com/futureverse/future/issues",
      "Language": "en-US",
      "Encoding": "UTF-8",
      "RoxygenNote": "7.3.2",
      "NeedsCompilation": "no",
      "Author": "Henrik Bengtsson [aut, cre, cph] (ORCID: <https://orcid.org/0000-0002-7579-5165>)",
      "Maintainer": "Henrik Bengtsson <henrikb@braju.com>",
      "Repository": "CRAN"
    },
    "future.apply": {
      "Package": "future.apply",
      "Version": "1.20.0",
      "Source": "Repository",
      "Title": "Apply Function to Elements in Parallel using Futures",
      "Depends": [
        "R (>= 3.2.0)",
        "future (>= 1.49.0)"
      ],
      "Imports": [
        "globals",
        "parallel",
        "utils"
      ],
      "Suggests": [
        "datasets",
        "stats",
        "tools",
        "listenv",
        "R.rsp",
        "markdown"
      ],
      "VignetteBuilder": "R.rsp",
      "Authors@R": "c(person(\"Henrik\", \"Bengtsson\", role = c(\"aut\", \"cre\", \"cph\"), email = \"henrikb@braju.com\", comment = c(ORCID = \"0000-0002-7579-5165\")), person(\"R Core Team\", role = c(\"cph\", \"ctb\")))",
      "Description": "Implementations of apply(), by(), eapply(), lapply(), Map(), .mapply(), mapply(), replicate(), sapply(), tapply(), and vapply() that can be resolved using any future-supported backend, e.g. parallel on the local machine or distributed on a compute cluster. These future_*apply() functions come with the same pros and cons as the corresponding base-R *apply() functions but with the additional feature of being able to be processed via the future framework <doi:10.32614/RJ-2021-048>.",
      "License": "GPL (>= 2)",
      "LazyLoad": "TRUE",
      "URL": "https://future.apply.futureverse.org, https://github.com/futureverse/future.apply",
      "BugReports": "https://github.com/futureverse/future.apply/issues",
      "Language": "en-US",
      "Encoding": "UTF-8",
      "RoxygenNote": "7.3.2",
      "NeedsCompilation": "no",
      "Author": "Henrik Bengtsson [aut, cre, cph] (ORCID: <https://orcid.org/0000-0002-7579-5165>), R Core Team [cph, ctb]",
      "Maintainer": "Henrik Bengtsson <henrikb@braju.com>",
      "Repository": "CRAN"
    },
    "gdata": {
      "Package": "gdata",
      "Version": "3.0.1",
      "Source": "Repository",
      "Date": "2024-10-22",
      "Title": "Various R Programming Tools for Data Manipulation",
      "Authors@R": "c(person(c(\"Gregory\", \"R.\"), \"Warnes\", role=\"aut\", email=\"greg@warnes.net\"), person(\"Gregor\", \"Gorjanc\", role=\"aut\"), person(\"Arni\", \"Magnusson\", role=c(\"aut\",\"cre\"), email=\"thisisarni@gmail.com\"), person(\"Liviu\", \"Andronic\", role=\"aut\"), person(\"Jim\", \"Rogers\", role=\"aut\"), person(\"Don\", \"MacQueen\", role=\"aut\"), person(\"Ales\", \"Korosec\", role=\"aut\"), person(\"Ben\", \"Bolker\", role=\"ctb\"), person(\"Michael\", \"Chirico\", role=\"ctb\"), person(\"Gabor\", \"Grothendieck\", role=\"ctb\"), person(\"Thomas\", \"Lumley\", role=\"ctb\"), person(\"Brian\", \"Ripley\", role=\"ctb\"), person(\"inoui llc\", role=\"fnd\"))",
      "Imports": [
        "gtools",
        "methods",
        "stats",
        "utils"
      ],
      "Suggests": [
        "RUnit"
      ],
      "Description": "Various R programming tools for data manipulation, including medical unit conversions, combining objects, character vector operations, factor manipulation, obtaining information about R objects, generating fixed-width format files, extracting components of date & time objects, operations on columns of data frames, matrix operations, operations on vectors, operations on data frames, value of last evaluated expression, and a resample() wrapper for sample() that ensures consistent behavior for both scalar and vector arguments.",
      "License": "GPL-3",
      "URL": "https://github.com/r-gregmisc/gdata",
      "BugReports": "https://github.com/r-gregmisc/gdata/issues",
      "NeedsCompilation": "no",
      "Author": "Gregory R. Warnes [aut], Gregor Gorjanc [aut], Arni Magnusson [aut, cre], Liviu Andronic [aut], Jim Rogers [aut], Don MacQueen [aut], Ales Korosec [aut], Ben Bolker [ctb], Michael Chirico [ctb], Gabor Grothendieck [ctb], Thomas Lumley [ctb], Brian Ripley [ctb], inoui llc [fnd]",
      "Maintainer": "Arni Magnusson <thisisarni@gmail.com>",
      "Repository": "CRAN"
    },
    "generics": {
      "Package": "generics",
      "Version": "0.1.4",
      "Source": "Repository",
      "Title": "Common S3 Generics not Provided by Base R Methods Related to Model Fitting",
      "Authors@R": "c( person(\"Hadley\", \"Wickham\", , \"hadley@posit.co\", role = c(\"aut\", \"cre\"), comment = c(ORCID = \"0000-0003-4757-117X\")), person(\"Max\", \"Kuhn\", , \"max@posit.co\", role = \"aut\"), person(\"Davis\", \"Vaughan\", , \"davis@posit.co\", role = \"aut\"), person(\"Posit Software, PBC\", role = c(\"cph\", \"fnd\"), comment = c(ROR = \"https://ror.org/03wc8by49\")) )",
      "Description": "In order to reduce potential package dependencies and conflicts, generics provides a number of commonly used S3 generics.",
      "License": "MIT + file LICENSE",
      "URL": "https://generics.r-lib.org, https://github.com/r-lib/generics",
      "BugReports": "https://github.com/r-lib/generics/issues",
      "Depends": [
        "R (>= 3.6)"
      ],
      "Imports": [
        "methods"
      ],
      "Suggests": [
        "covr",
        "pkgload",
        "testthat (>= 3.0.0)",
        "tibble",
        "withr"
      ],
      "Config/Needs/website": "tidyverse/tidytemplate",
      "Config/testthat/edition": "3",
      "Encoding": "UTF-8",
      "RoxygenNote": "7.3.2",
      "NeedsCompilation": "no",
      "Author": "Hadley Wickham [aut, cre] (ORCID: <https://orcid.org/0000-0003-4757-117X>), Max Kuhn [aut], Davis Vaughan [aut], Posit Software, PBC [cph, fnd] (ROR: <https://ror.org/03wc8by49>)",
      "Maintainer": "Hadley Wickham <hadley@posit.co>",
      "Repository": "CRAN"
    },
    "getopt": {
      "Package": "getopt",
      "Version": "1.20.4",
      "Source": "Repository",
      "Encoding": "UTF-8",
      "Type": "Package",
      "Title": "C-Like 'getopt' Behavior",
      "Authors@R": "c(person(\"Trevor L\", \"Davis\", role=c(\"aut\", \"cre\"), email=\"trevor.l.davis@gmail.com\", comment = c(ORCID = \"0000-0001-6341-4639\")), person(\"Allen\", \"Day\", role=\"aut\", comment=\"Original package author\"), person(\"Roman\", \"Zenka\", role=\"ctb\"))",
      "URL": "https://github.com/trevorld/r-getopt",
      "Imports": [
        "stats"
      ],
      "BugReports": "https://github.com/trevorld/r-getopt/issues",
      "Description": "Package designed to be used with Rscript to write '#!' shebang scripts that accept short and long flags/options. Many users will prefer using instead the packages optparse or argparse which add extra features like automatically generated help option and usage, support for default values, positional argument support, etc.",
      "License": "GPL (>= 2)",
      "Suggests": [
        "testthat"
      ],
      "RoxygenNote": "7.2.3",
      "Config/testthat/edition": "3",
      "NeedsCompilation": "no",
      "Author": "Trevor L Davis [aut, cre] (<https://orcid.org/0000-0001-6341-4639>), Allen Day [aut] (Original package author), Roman Zenka [ctb]",
      "Maintainer": "Trevor L Davis <trevor.l.davis@gmail.com>",
      "Repository": "CRAN"
    },
    "ggcorrplot": {
      "Package": "ggcorrplot",
      "Version": "0.1.4.1",
      "Source": "Repository",
      "Type": "Package",
      "Title": "Visualization of a Correlation Matrix using 'ggplot2'",
      "Authors@R": "c(person(given = \"Alboukadel\", family = \"Kassambara\", role = c(\"aut\", \"cre\"), email = \"alboukadel.kassambara@gmail.com\"), person(given = \"Indrajeet\", family = \"Patil\", role = \"ctb\", email = \"patilindrajeet.science@gmail.com\", comment = c(ORCID = \"0000-0003-1995-6531\", Twitter = \"@patilindrajeets\")))",
      "Description": "The 'ggcorrplot' package can be used to visualize easily a correlation matrix using 'ggplot2'. It provides a solution for reordering the correlation matrix and displays the significance level on the plot. It also includes a function for computing a matrix of correlation p-values.",
      "License": "GPL-2",
      "URL": "http://www.sthda.com/english/wiki/ggcorrplot-visualization-of-a-correlation-matrix-using-ggplot2",
      "BugReports": "https://github.com/kassambara/ggcorrplot/issues",
      "Depends": [
        "R (>= 3.3)",
        "ggplot2 (>= 3.3.6)"
      ],
      "Imports": [
        "reshape2",
        "stats"
      ],
      "Suggests": [
        "testthat (>= 3.0.0)",
        "knitr",
        "spelling",
        "vdiffr (>= 1.0.0)"
      ],
      "Encoding": "UTF-8",
      "Language": "en-US",
      "RoxygenNote": "7.1.0",
      "Config/testthat/edition": "3",
      "NeedsCompilation": "no",
      "Author": "Alboukadel Kassambara [aut, cre], Indrajeet Patil [ctb] (<https://orcid.org/0000-0003-1995-6531>, @patilindrajeets)",
      "Maintainer": "Alboukadel Kassambara <alboukadel.kassambara@gmail.com>",
      "Repository": "CRAN"
    },
    "ggplot2": {
      "Package": "ggplot2",
      "Version": "4.0.2",
      "Source": "Repository",
      "Title": "Create Elegant Data Visualisations Using the Grammar of Graphics",
      "Authors@R": "c( person(\"Hadley\", \"Wickham\", , \"hadley@posit.co\", role = \"aut\", comment = c(ORCID = \"0000-0003-4757-117X\")), person(\"Winston\", \"Chang\", role = \"aut\", comment = c(ORCID = \"0000-0002-1576-2126\")), person(\"Lionel\", \"Henry\", role = \"aut\"), person(\"Thomas Lin\", \"Pedersen\", , \"thomas.pedersen@posit.co\", role = c(\"aut\", \"cre\"), comment = c(ORCID = \"0000-0002-5147-4711\")), person(\"Kohske\", \"Takahashi\", role = \"aut\"), person(\"Claus\", \"Wilke\", role = \"aut\", comment = c(ORCID = \"0000-0002-7470-9261\")), person(\"Kara\", \"Woo\", role = \"aut\", comment = c(ORCID = \"0000-0002-5125-4188\")), person(\"Hiroaki\", \"Yutani\", role = \"aut\", comment = c(ORCID = \"0000-0002-3385-7233\")), person(\"Dewey\", \"Dunnington\", role = \"aut\", comment = c(ORCID = \"0000-0002-9415-4582\")), person(\"Teun\", \"van den Brand\", role = \"aut\", comment = c(ORCID = \"0000-0002-9335-7468\")), person(\"Posit, PBC\", role = c(\"cph\", \"fnd\"), comment = c(ROR = \"03wc8by49\")) )",
      "Description": "A system for 'declaratively' creating graphics, based on \"The Grammar of Graphics\". You provide the data, tell 'ggplot2' how to map variables to aesthetics, what graphical primitives to use, and it takes care of the details.",
      "License": "MIT + file LICENSE",
      "URL": "https://ggplot2.tidyverse.org, https://github.com/tidyverse/ggplot2",
      "BugReports": "https://github.com/tidyverse/ggplot2/issues",
      "Depends": [
        "R (>= 4.1)"
      ],
      "Imports": [
        "cli",
        "grDevices",
        "grid",
        "gtable (>= 0.3.6)",
        "isoband",
        "lifecycle (> 1.0.1)",
        "rlang (>= 1.1.0)",
        "S7",
        "scales (>= 1.4.0)",
        "stats",
        "vctrs (>= 0.6.0)",
        "withr (>= 2.5.0)"
      ],
      "Suggests": [
        "broom",
        "covr",
        "dplyr",
        "ggplot2movies",
        "hexbin",
        "Hmisc",
        "hms",
        "knitr",
        "mapproj",
        "maps",
        "MASS",
        "mgcv",
        "multcomp",
        "munsell",
        "nlme",
        "profvis",
        "quantreg",
        "quarto",
        "ragg (>= 1.2.6)",
        "RColorBrewer",
        "roxygen2",
        "rpart",
        "sf (>= 0.7-3)",
        "svglite (>= 2.1.2)",
        "testthat (>= 3.1.5)",
        "tibble",
        "vdiffr (>= 1.0.6)",
        "xml2"
      ],
      "Enhances": [
        "sp"
      ],
      "VignetteBuilder": "quarto",
      "Config/Needs/website": "ggtext, tidyr, forcats, tidyverse/tidytemplate",
      "Config/testthat/edition": "3",
      "Config/usethis/last-upkeep": "2025-04-23",
      "Encoding": "UTF-8",
      "LazyData": "true",
      "RoxygenNote": "7.3.3",
      "Collate": "'ggproto.R' 'ggplot-global.R' 'aaa-.R' 'aes-colour-fill-alpha.R' 'aes-evaluation.R' 'aes-group-order.R' 'aes-linetype-size-shape.R' 'aes-position.R' 'all-classes.R' 'compat-plyr.R' 'utilities.R' 'aes.R' 'annotation-borders.R' 'utilities-checks.R' 'legend-draw.R' 'geom-.R' 'annotation-custom.R' 'annotation-logticks.R' 'scale-type.R' 'layer.R' 'make-constructor.R' 'geom-polygon.R' 'geom-map.R' 'annotation-map.R' 'geom-raster.R' 'annotation-raster.R' 'annotation.R' 'autolayer.R' 'autoplot.R' 'axis-secondary.R' 'backports.R' 'bench.R' 'bin.R' 'coord-.R' 'coord-cartesian-.R' 'coord-fixed.R' 'coord-flip.R' 'coord-map.R' 'coord-munch.R' 'coord-polar.R' 'coord-quickmap.R' 'coord-radial.R' 'coord-sf.R' 'coord-transform.R' 'data.R' 'docs_layer.R' 'facet-.R' 'facet-grid-.R' 'facet-null.R' 'facet-wrap.R' 'fortify-map.R' 'fortify-models.R' 'fortify-spatial.R' 'fortify.R' 'stat-.R' 'geom-abline.R' 'geom-rect.R' 'geom-bar.R' 'geom-tile.R' 'geom-bin2d.R' 'geom-blank.R' 'geom-boxplot.R' 'geom-col.R' 'geom-path.R' 'geom-contour.R' 'geom-point.R' 'geom-count.R' 'geom-crossbar.R' 'geom-segment.R' 'geom-curve.R' 'geom-defaults.R' 'geom-ribbon.R' 'geom-density.R' 'geom-density2d.R' 'geom-dotplot.R' 'geom-errorbar.R' 'geom-freqpoly.R' 'geom-function.R' 'geom-hex.R' 'geom-histogram.R' 'geom-hline.R' 'geom-jitter.R' 'geom-label.R' 'geom-linerange.R' 'geom-pointrange.R' 'geom-quantile.R' 'geom-rug.R' 'geom-sf.R' 'geom-smooth.R' 'geom-spoke.R' 'geom-text.R' 'geom-violin.R' 'geom-vline.R' 'ggplot2-package.R' 'grob-absolute.R' 'grob-dotstack.R' 'grob-null.R' 'grouping.R' 'properties.R' 'margins.R' 'theme-elements.R' 'guide-.R' 'guide-axis.R' 'guide-axis-logticks.R' 'guide-axis-stack.R' 'guide-axis-theta.R' 'guide-legend.R' 'guide-bins.R' 'guide-colorbar.R' 'guide-colorsteps.R' 'guide-custom.R' 'guide-none.R' 'guide-old.R' 'guides-.R' 'guides-grid.R' 'hexbin.R' 'import-standalone-obj-type.R' 'import-standalone-types-check.R' 'labeller.R' 'labels.R' 'layer-sf.R' 'layout.R' 'limits.R' 'performance.R' 'plot-build.R' 'plot-construction.R' 'plot-last.R' 'plot.R' 'position-.R' 'position-collide.R' 'position-dodge.R' 'position-dodge2.R' 'position-identity.R' 'position-jitter.R' 'position-jitterdodge.R' 'position-nudge.R' 'position-stack.R' 'quick-plot.R' 'reshape-add-margins.R' 'save.R' 'scale-.R' 'scale-alpha.R' 'scale-binned.R' 'scale-brewer.R' 'scale-colour.R' 'scale-continuous.R' 'scale-date.R' 'scale-discrete-.R' 'scale-expansion.R' 'scale-gradient.R' 'scale-grey.R' 'scale-hue.R' 'scale-identity.R' 'scale-linetype.R' 'scale-linewidth.R' 'scale-manual.R' 'scale-shape.R' 'scale-size.R' 'scale-steps.R' 'scale-view.R' 'scale-viridis.R' 'scales-.R' 'stat-align.R' 'stat-bin.R' 'stat-summary-2d.R' 'stat-bin2d.R' 'stat-bindot.R' 'stat-binhex.R' 'stat-boxplot.R' 'stat-connect.R' 'stat-contour.R' 'stat-count.R' 'stat-density-2d.R' 'stat-density.R' 'stat-ecdf.R' 'stat-ellipse.R' 'stat-function.R' 'stat-identity.R' 'stat-manual.R' 'stat-qq-line.R' 'stat-qq.R' 'stat-quantilemethods.R' 'stat-sf-coordinates.R' 'stat-sf.R' 'stat-smooth-methods.R' 'stat-smooth.R' 'stat-sum.R' 'stat-summary-bin.R' 'stat-summary-hex.R' 'stat-summary.R' 'stat-unique.R' 'stat-ydensity.R' 'summarise-plot.R' 'summary.R' 'theme.R' 'theme-defaults.R' 'theme-current.R' 'theme-sub.R' 'utilities-break.R' 'utilities-grid.R' 'utilities-help.R' 'utilities-patterns.R' 'utilities-resolution.R' 'utilities-tidy-eval.R' 'zxx.R' 'zzz.R'",
      "NeedsCompilation": "no",
      "Author": "Hadley Wickham [aut] (ORCID: <https://orcid.org/0000-0003-4757-117X>), Winston Chang [aut] (ORCID: <https://orcid.org/0000-0002-1576-2126>), Lionel Henry [aut], Thomas Lin Pedersen [aut, cre] (ORCID: <https://orcid.org/0000-0002-5147-4711>), Kohske Takahashi [aut], Claus Wilke [aut] (ORCID: <https://orcid.org/0000-0002-7470-9261>), Kara Woo [aut] (ORCID: <https://orcid.org/0000-0002-5125-4188>), Hiroaki Yutani [aut] (ORCID: <https://orcid.org/0000-0002-3385-7233>), Dewey Dunnington [aut] (ORCID: <https://orcid.org/0000-0002-9415-4582>), Teun van den Brand [aut] (ORCID: <https://orcid.org/0000-0002-9335-7468>), Posit, PBC [cph, fnd] (ROR: <https://ror.org/03wc8by49>)",
      "Maintainer": "Thomas Lin Pedersen <thomas.pedersen@posit.co>",
      "Repository": "CRAN"
    },
    "globals": {
      "Package": "globals",
      "Version": "0.18.0",
      "Source": "Repository",
      "Depends": [
        "R (>= 3.1.2)"
      ],
      "Imports": [
        "codetools"
      ],
      "Title": "Identify Global Objects in R Expressions",
      "Authors@R": "c( person(\"Henrik\", \"Bengtsson\", role=c(\"aut\", \"cre\", \"cph\"), email=\"henrikb@braju.com\"), person(\"Davis\",\"Vaughan\", role=\"ctb\", email=\"davis@posit.co\"))",
      "Description": "Identifies global (\"unknown\" or \"free\") objects in R expressions by code inspection using various strategies (ordered, liberal, conservative, or deep-first search). The objective of this package is to make it as simple as possible to identify global objects for the purpose of exporting them in parallel, distributed compute environments.",
      "License": "LGPL (>= 2.1)",
      "LazyLoad": "TRUE",
      "ByteCompile": "TRUE",
      "Language": "en-US",
      "Encoding": "UTF-8",
      "URL": "https://globals.futureverse.org, https://github.com/futureverse/globals",
      "BugReports": "https://github.com/futureverse/globals/issues",
      "RoxygenNote": "7.3.2",
      "NeedsCompilation": "no",
      "Author": "Henrik Bengtsson [aut, cre, cph], Davis Vaughan [ctb]",
      "Maintainer": "Henrik Bengtsson <henrikb@braju.com>",
      "Repository": "CRAN"
    },
    "glue": {
      "Package": "glue",
      "Version": "1.8.0",
      "Source": "Repository",
      "Title": "Interpreted String Literals",
      "Authors@R": "c( person(\"Jim\", \"Hester\", role = \"aut\", comment = c(ORCID = \"0000-0002-2739-7082\")), person(\"Jennifer\", \"Bryan\", , \"jenny@posit.co\", role = c(\"aut\", \"cre\"), comment = c(ORCID = \"0000-0002-6983-2759\")), person(\"Posit Software, PBC\", role = c(\"cph\", \"fnd\")) )",
      "Description": "An implementation of interpreted string literals, inspired by Python's Literal String Interpolation <https://www.python.org/dev/peps/pep-0498/> and Docstrings <https://www.python.org/dev/peps/pep-0257/> and Julia's Triple-Quoted String Literals <https://docs.julialang.org/en/v1.3/manual/strings/#Triple-Quoted-String-Literals-1>.",
      "License": "MIT + file LICENSE",
      "URL": "https://glue.tidyverse.org/, https://github.com/tidyverse/glue",
      "BugReports": "https://github.com/tidyverse/glue/issues",
      "Depends": [
        "R (>= 3.6)"
      ],
      "Imports": [
        "methods"
      ],
      "Suggests": [
        "crayon",
        "DBI (>= 1.2.0)",
        "dplyr",
        "knitr",
        "magrittr",
        "rlang",
        "rmarkdown",
        "RSQLite",
        "testthat (>= 3.2.0)",
        "vctrs (>= 0.3.0)",
        "waldo (>= 0.5.3)",
        "withr"
      ],
      "VignetteBuilder": "knitr",
      "ByteCompile": "true",
      "Config/Needs/website": "bench, forcats, ggbeeswarm, ggplot2, R.utils, rprintf, tidyr, tidyverse/tidytemplate",
      "Config/testthat/edition": "3",
      "Encoding": "UTF-8",
      "RoxygenNote": "7.3.2",
      "NeedsCompilation": "yes",
      "Author": "Jim Hester [aut] (<https://orcid.org/0000-0002-2739-7082>), Jennifer Bryan [aut, cre] (<https://orcid.org/0000-0002-6983-2759>), Posit Software, PBC [cph, fnd]",
      "Maintainer": "Jennifer Bryan <jenny@posit.co>",
      "Repository": "CRAN"
    },
    "gmodels": {
      "Package": "gmodels",
      "Version": "2.19.1",
      "Source": "Repository",
      "Date": "2024-03-05",
      "Title": "Various R Programming Tools for Model Fitting",
      "URL": "https://github.com/r-gregmisc/gmodels",
      "BugReports": "https://github.com/r-gregmisc/gmodels/issues",
      "Authors@R": "c( person(c('Gregory', 'R.'), 'Warnes', email='greg@warnes.net', role=c('aut', 'cre')), person('Ben', 'Bolker', role='aut'), person('Thomas', 'Lumley', role='aut'), person(c('Randall', 'C.'), 'Johnson', role='aut', comment='Contributions from Randall C. Johnson are Copyright (2005) SAIC-Frederick, Inc. Funded by the Intramural Research Program, of the NIH, National Cancer Institute, Center for Cancer Research under NCI Contract NO1-CO-12400'), person('Airel', 'Muldoon', role='ctb',  email='Ariel.Muldoon@oregonstate.edu'), person('Nitin', 'Jain', role='aut'), person('Dirk', 'Enzmann', role='ctb', email='dirk.enzmann@jura.uni-hamburg.de'), person('Søren', 'Højsgaards', role='ctb', email='sorenh@agrsci.dk'), person('Ulrich', 'Halekoh', role='ctb', email='ulrich.halekoh@agrsci.dk'), person('Mark', 'Schwartz', role='aut'), person('Jim', 'Rogers', role='aut') )",
      "Maintainer": "Gregory R. Warnes <greg@warnes.net>",
      "Description": "Various R programming tools for model fitting.",
      "Suggests": [
        "gplots",
        "gtools",
        "Matrix",
        "nlme",
        "lme4"
      ],
      "Imports": [
        "MASS",
        "gdata",
        "stats"
      ],
      "License": "GPL-2",
      "NeedsCompilation": "no",
      "RoxygenNote": "7.3.1",
      "Encoding": "UTF-8",
      "Author": "Gregory R. Warnes [aut, cre], Ben Bolker [aut], Thomas Lumley [aut], Randall C. Johnson [aut] (Contributions from Randall C. Johnson are Copyright (2005) SAIC-Frederick, Inc. Funded by the Intramural Research Program, of the NIH, National Cancer Institute, Center for Cancer Research under NCI Contract NO1-CO-12400), Airel Muldoon [ctb], Nitin Jain [aut], Dirk Enzmann [ctb], Søren Højsgaards [ctb], Ulrich Halekoh [ctb], Mark Schwartz [aut], Jim Rogers [aut]",
      "Repository": "CRAN"
    },
    "gower": {
      "Package": "gower",
      "Version": "1.0.2",
      "Source": "Repository",
      "Maintainer": "Mark van der Loo <mark.vanderloo@gmail.com>",
      "License": "GPL-3",
      "Title": "Gower's Distance",
      "Type": "Package",
      "LazyLoad": "yes",
      "Authors@R": "c( person(\"Mark\", \"van der Loo\", role=c(\"aut\",\"cre\"),email=\"mark.vanderloo@gmail.com\") , person(\"David\", \"Turner\", role=\"ctb\"))",
      "Description": "Compute Gower's distance (or similarity) coefficient between records. Compute  the top-n matches between records. Core algorithms are executed in parallel on systems supporting OpenMP.",
      "URL": "https://github.com/markvanderloo/gower",
      "BugReports": "https://github.com/markvanderloo/gower/issues",
      "Suggests": [
        "tinytest (>= 0.9.3)"
      ],
      "RoxygenNote": "7.3.2",
      "NeedsCompilation": "yes",
      "Author": "Mark van der Loo [aut, cre], David Turner [ctb]",
      "Repository": "CRAN"
    },
    "gp": {
      "Package": "gp",
      "Version": "1.1",
      "Source": "Repository",
      "Type": "Package",
      "Title": "Maximum Likelihood Estimation of the Generalized Poisson Distribution",
      "Date": "2023-10-23",
      "Authors@R": "person(\"Michail\", \"Tsagris\", role = c(\"aut\", \"cre\"), email = \"mtsagris@uoc.gr\")",
      "Author": "Michail Tsagris [aut, cre]",
      "Maintainer": "Michail Tsagris <mtsagris@uoc.gr>",
      "Depends": [
        "R (>= 4.0)"
      ],
      "Imports": [
        "Rfast",
        "RNGforGPD",
        "stats"
      ],
      "Description": "Functions to estimate the parameters of the generalized Poisson distribution with or without covariates using maximum likelihood. The references include Nikoloulopoulos A.K. & Karlis D. (2008). \"On modeling count data: a comparison of some well-known discrete distributions\". Journal of Statistical Computation and Simulation, 78(3): 437--457, <doi:10.1080/10629360601010760> and Consul P.C. & Famoye F. (1992). \"Generalized Poisson regression model\". Communications in Statistics - Theory and Methods, 21(1): 89--109, <doi:10.1080/03610929208830766>.",
      "License": "GPL (>= 2)",
      "NeedsCompilation": "no",
      "Repository": "CRAN"
    },
    "gridExtra": {
      "Package": "gridExtra",
      "Version": "2.3",
      "Source": "Repository",
      "Authors@R": "c(person(\"Baptiste\", \"Auguie\", email = \"baptiste.auguie@gmail.com\", role = c(\"aut\", \"cre\")), person(\"Anton\", \"Antonov\", email = \"tonytonov@gmail.com\", role = c(\"ctb\")))",
      "License": "GPL (>= 2)",
      "Title": "Miscellaneous Functions for \"Grid\" Graphics",
      "Type": "Package",
      "Description": "Provides a number of user-level functions to work with \"grid\" graphics, notably to arrange multiple grid-based plots on a page, and draw tables.",
      "VignetteBuilder": "knitr",
      "Imports": [
        "gtable",
        "grid",
        "grDevices",
        "graphics",
        "utils"
      ],
      "Suggests": [
        "ggplot2",
        "egg",
        "lattice",
        "knitr",
        "testthat"
      ],
      "RoxygenNote": "6.0.1",
      "NeedsCompilation": "no",
      "Author": "Baptiste Auguie [aut, cre], Anton Antonov [ctb]",
      "Maintainer": "Baptiste Auguie <baptiste.auguie@gmail.com>",
      "Repository": "CRAN"
    },
    "gtable": {
      "Package": "gtable",
      "Version": "0.3.6",
      "Source": "Repository",
      "Title": "Arrange 'Grobs' in Tables",
      "Authors@R": "c( person(\"Hadley\", \"Wickham\", , \"hadley@posit.co\", role = \"aut\"), person(\"Thomas Lin\", \"Pedersen\", , \"thomas.pedersen@posit.co\", role = c(\"aut\", \"cre\")), person(\"Posit Software, PBC\", role = c(\"cph\", \"fnd\")) )",
      "Description": "Tools to make it easier to work with \"tables\" of 'grobs'. The 'gtable' package defines a 'gtable' grob class that specifies a grid along with a list of grobs and their placement in the grid. Further the package makes it easy to manipulate and combine 'gtable' objects so that complex compositions can be built up sequentially.",
      "License": "MIT + file LICENSE",
      "URL": "https://gtable.r-lib.org, https://github.com/r-lib/gtable",
      "BugReports": "https://github.com/r-lib/gtable/issues",
      "Depends": [
        "R (>= 4.0)"
      ],
      "Imports": [
        "cli",
        "glue",
        "grid",
        "lifecycle",
        "rlang (>= 1.1.0)",
        "stats"
      ],
      "Suggests": [
        "covr",
        "ggplot2",
        "knitr",
        "profvis",
        "rmarkdown",
        "testthat (>= 3.0.0)"
      ],
      "VignetteBuilder": "knitr",
      "Config/Needs/website": "tidyverse/tidytemplate",
      "Config/testthat/edition": "3",
      "Config/usethis/last-upkeep": "2024-10-25",
      "Encoding": "UTF-8",
      "RoxygenNote": "7.3.2",
      "NeedsCompilation": "no",
      "Author": "Hadley Wickham [aut], Thomas Lin Pedersen [aut, cre], Posit Software, PBC [cph, fnd]",
      "Maintainer": "Thomas Lin Pedersen <thomas.pedersen@posit.co>",
      "Repository": "CRAN"
    },
    "gtools": {
      "Package": "gtools",
      "Version": "3.9.5",
      "Source": "Repository",
      "Title": "Various R Programming Tools",
      "Description": "Functions to assist in R programming, including: - assist in developing, updating, and maintaining R and R packages ('ask', 'checkRVersion', 'getDependencies', 'keywords', 'scat'), - calculate the logit and inverse logit transformations ('logit', 'inv.logit'), - test if a value is missing, empty or contains only NA and NULL values ('invalid'), - manipulate R's .Last function ('addLast'), - define macros ('defmacro'), - detect odd and even integers ('odd', 'even'), - convert strings containing non-ASCII characters (like single quotes) to plain ASCII ('ASCIIfy'), - perform a binary search ('binsearch'), - sort strings containing both numeric and character components ('mixedsort'), - create a factor variable from the quantiles of a continuous variable ('quantcut'), - enumerate permutations and combinations ('combinations', 'permutation'), - calculate and convert between fold-change and log-ratio ('foldchange', 'logratio2foldchange', 'foldchange2logratio'), - calculate probabilities and generate random numbers from Dirichlet distributions ('rdirichlet', 'ddirichlet'), - apply a function over adjacent subsets of a vector ('running'), - modify the TCP_NODELAY ('de-Nagle') flag for socket objects, - efficient 'rbind' of data frames, even if the column names don't match ('smartbind'), - generate significance stars from p-values ('stars.pval'), - convert characters to/from ASCII codes ('asc', 'chr'), - convert character vector to ASCII representation ('ASCIIfy'), - apply title capitalization rules to a character vector ('capwords').",
      "Authors@R": "c(person(\"Gregory R.\", \"Warnes\", role = \"aut\"), person(\"Ben\", \"Bolker\", role = c(\"aut\", \"cre\"), email = \"bolker@mcmaster.ca\", comment=c(ORCID=\"0000-0002-2127-0443\")), person(\"Thomas\", \"Lumley\", role = \"aut\"), person(\"Arni\", \"Magnusson\", role = \"aut\"), person(\"Bill\", \"Venables\", role = \"aut\"), person(\"Genei\", \"Ryodan\", role = \"aut\"), person(\"Steffen\", \"Moeller\", role = \"aut\"), person(\"Ian\", \"Wilson\", role = \"ctb\"), person(\"Mark\", \"Davis\", role = \"ctb\"), person(\"Nitin\", \"Jain\", role=\"ctb\"), person(\"Scott\", \"Chamberlain\", role = \"ctb\"))",
      "License": "GPL-2",
      "Depends": [
        "methods",
        "stats",
        "utils"
      ],
      "URL": "https://github.com/r-gregmisc/gtools",
      "BugReports": "https://github.com/r-gregmisc/gtools/issues",
      "Language": "en-US",
      "Suggests": [
        "car",
        "gplots",
        "knitr",
        "rstudioapi",
        "SGP",
        "taxize"
      ],
      "RoxygenNote": "7.2.3",
      "Encoding": "UTF-8",
      "NeedsCompilation": "yes",
      "Author": "Gregory R. Warnes [aut], Ben Bolker [aut, cre] (<https://orcid.org/0000-0002-2127-0443>), Thomas Lumley [aut], Arni Magnusson [aut], Bill Venables [aut], Genei Ryodan [aut], Steffen Moeller [aut], Ian Wilson [ctb], Mark Davis [ctb], Nitin Jain [ctb], Scott Chamberlain [ctb]",
      "Maintainer": "Ben Bolker <bolker@mcmaster.ca>",
      "Repository": "CRAN"
    },
    "hardhat": {
      "Package": "hardhat",
      "Version": "1.4.1",
      "Source": "Repository",
      "Title": "Construct Modeling Packages",
      "Authors@R": "c( person(\"Hannah\", \"Frick\", , \"hannah@posit.co\", role = c(\"aut\", \"cre\"), comment = c(ORCID = \"0000-0002-6049-5258\")), person(\"Davis\", \"Vaughan\", , \"davis@posit.co\", role = \"aut\"), person(\"Max\", \"Kuhn\", , \"max@posit.co\", role = \"aut\"), person(\"Posit Software, PBC\", role = c(\"cph\", \"fnd\")) )",
      "Description": "Building modeling packages is hard. A large amount of effort generally goes into providing an implementation for a new method that is efficient, fast, and correct, but often less emphasis is put on the user interface. A good interface requires specialized knowledge about S3 methods and formulas, which the average package developer might not have. The goal of 'hardhat' is to reduce the burden around building new modeling packages by providing functionality for preprocessing, predicting, and validating input.",
      "License": "MIT + file LICENSE",
      "URL": "https://github.com/tidymodels/hardhat, https://hardhat.tidymodels.org",
      "BugReports": "https://github.com/tidymodels/hardhat/issues",
      "Depends": [
        "R (>= 3.5.0)"
      ],
      "Imports": [
        "cli (>= 3.6.0)",
        "glue (>= 1.6.2)",
        "rlang (>= 1.1.0)",
        "sparsevctrs (>= 0.2.0)",
        "tibble (>= 3.2.1)",
        "vctrs (>= 0.6.0)"
      ],
      "Suggests": [
        "covr",
        "crayon",
        "devtools",
        "knitr",
        "Matrix",
        "modeldata (>= 0.0.2)",
        "recipes (>= 1.0.5)",
        "rmarkdown (>= 2.3)",
        "roxygen2",
        "testthat (>= 3.0.0)",
        "usethis (>= 2.1.5)",
        "withr (>= 3.0.0)"
      ],
      "VignetteBuilder": "knitr",
      "Config/Needs/website": "tidyverse/tidytemplate",
      "Config/testthat/edition": "3",
      "Encoding": "UTF-8",
      "LazyData": "true",
      "RoxygenNote": "7.3.2",
      "NeedsCompilation": "no",
      "Author": "Hannah Frick [aut, cre] (<https://orcid.org/0000-0002-6049-5258>), Davis Vaughan [aut], Max Kuhn [aut], Posit Software, PBC [cph, fnd]",
      "Maintainer": "Hannah Frick <hannah@posit.co>",
      "Repository": "CRAN"
    },
    "haven": {
      "Package": "haven",
      "Version": "2.5.5",
      "Source": "Repository",
      "Title": "Import and Export 'SPSS', 'Stata' and 'SAS' Files",
      "Authors@R": "c( person(\"Hadley\", \"Wickham\", , \"hadley@posit.co\", role = c(\"aut\", \"cre\")), person(\"Evan\", \"Miller\", role = c(\"aut\", \"cph\"), comment = \"Author of included ReadStat code\"), person(\"Danny\", \"Smith\", role = \"aut\"), person(\"Posit Software, PBC\", role = c(\"cph\", \"fnd\")) )",
      "Description": "Import foreign statistical formats into R via the embedded 'ReadStat' C library, <https://github.com/WizardMac/ReadStat>.",
      "License": "MIT + file LICENSE",
      "URL": "https://haven.tidyverse.org, https://github.com/tidyverse/haven, https://github.com/WizardMac/ReadStat",
      "BugReports": "https://github.com/tidyverse/haven/issues",
      "Depends": [
        "R (>= 3.6)"
      ],
      "Imports": [
        "cli (>= 3.0.0)",
        "forcats (>= 0.2.0)",
        "hms",
        "lifecycle",
        "methods",
        "readr (>= 0.1.0)",
        "rlang (>= 0.4.0)",
        "tibble",
        "tidyselect",
        "vctrs (>= 0.3.0)"
      ],
      "Suggests": [
        "covr",
        "crayon",
        "fs",
        "knitr",
        "pillar (>= 1.4.0)",
        "rmarkdown",
        "testthat (>= 3.0.0)",
        "utf8"
      ],
      "LinkingTo": [
        "cpp11"
      ],
      "VignetteBuilder": "knitr",
      "Config/Needs/website": "tidyverse/tidytemplate",
      "Config/testthat/edition": "3",
      "Encoding": "UTF-8",
      "RoxygenNote": "7.3.2",
      "SystemRequirements": "GNU make, zlib: zlib1g-dev (deb), zlib-devel (rpm)",
      "NeedsCompilation": "yes",
      "Author": "Hadley Wickham [aut, cre], Evan Miller [aut, cph] (Author of included ReadStat code), Danny Smith [aut], Posit Software, PBC [cph, fnd]",
      "Maintainer": "Hadley Wickham <hadley@posit.co>",
      "Repository": "CRAN"
    },
    "here": {
      "Package": "here",
      "Version": "1.0.2",
      "Source": "Repository",
      "Title": "A Simpler Way to Find Your Files",
      "Date": "2025-09-06",
      "Authors@R": "c(person(given = \"Kirill\", family = \"M\\u00fcller\", role = c(\"aut\", \"cre\"), email = \"kirill@cynkra.com\", comment = c(ORCID = \"0000-0002-1416-3412\")), person(given = \"Jennifer\", family = \"Bryan\", role = \"ctb\", email = \"jenny@rstudio.com\", comment = c(ORCID = \"0000-0002-6983-2759\")))",
      "Description": "Constructs paths to your project's files. Declare the relative path of a file within your project with 'i_am()'. Use the 'here()' function as a drop-in replacement for 'file.path()', it will always locate the files relative to your project root.",
      "License": "MIT + file LICENSE",
      "URL": "https://here.r-lib.org/, https://github.com/r-lib/here",
      "BugReports": "https://github.com/r-lib/here/issues",
      "Imports": [
        "rprojroot (>= 2.1.0)"
      ],
      "Suggests": [
        "conflicted",
        "covr",
        "fs",
        "knitr",
        "palmerpenguins",
        "plyr",
        "readr",
        "rlang",
        "rmarkdown",
        "testthat",
        "uuid",
        "withr"
      ],
      "VignetteBuilder": "knitr",
      "Encoding": "UTF-8",
      "RoxygenNote": "7.3.3.9000",
      "Config/testthat/edition": "3",
      "Config/Needs/website": "tidyverse/tidytemplate",
      "NeedsCompilation": "no",
      "Author": "Kirill Müller [aut, cre] (ORCID: <https://orcid.org/0000-0002-1416-3412>), Jennifer Bryan [ctb] (ORCID: <https://orcid.org/0000-0002-6983-2759>)",
      "Maintainer": "Kirill Müller <kirill@cynkra.com>",
      "Repository": "CRAN"
    },
    "highr": {
      "Package": "highr",
      "Version": "0.11",
      "Source": "Repository",
      "Type": "Package",
      "Title": "Syntax Highlighting for R Source Code",
      "Authors@R": "c( person(\"Yihui\", \"Xie\", role = c(\"aut\", \"cre\"), email = \"xie@yihui.name\", comment = c(ORCID = \"0000-0003-0645-5666\")), person(\"Yixuan\", \"Qiu\", role = \"aut\"), person(\"Christopher\", \"Gandrud\", role = \"ctb\"), person(\"Qiang\", \"Li\", role = \"ctb\") )",
      "Description": "Provides syntax highlighting for R source code. Currently it supports LaTeX and HTML output. Source code of other languages is supported via Andre Simon's highlight package (<https://gitlab.com/saalen/highlight>).",
      "Depends": [
        "R (>= 3.3.0)"
      ],
      "Imports": [
        "xfun (>= 0.18)"
      ],
      "Suggests": [
        "knitr",
        "markdown",
        "testit"
      ],
      "License": "GPL",
      "URL": "https://github.com/yihui/highr",
      "BugReports": "https://github.com/yihui/highr/issues",
      "VignetteBuilder": "knitr",
      "Encoding": "UTF-8",
      "RoxygenNote": "7.3.1",
      "NeedsCompilation": "no",
      "Author": "Yihui Xie [aut, cre] (<https://orcid.org/0000-0003-0645-5666>), Yixuan Qiu [aut], Christopher Gandrud [ctb], Qiang Li [ctb]",
      "Maintainer": "Yihui Xie <xie@yihui.name>",
      "Repository": "CRAN"
    },
    "hms": {
      "Package": "hms",
      "Version": "1.1.3",
      "Source": "Repository",
      "Title": "Pretty Time of Day",
      "Date": "2023-03-21",
      "Authors@R": "c( person(\"Kirill\", \"Müller\", role = c(\"aut\", \"cre\"), email = \"kirill@cynkra.com\", comment = c(ORCID = \"0000-0002-1416-3412\")), person(\"R Consortium\", role = \"fnd\"), person(\"RStudio\", role = \"fnd\") )",
      "Description": "Implements an S3 class for storing and formatting time-of-day values, based on the 'difftime' class.",
      "Imports": [
        "lifecycle",
        "methods",
        "pkgconfig",
        "rlang (>= 1.0.2)",
        "vctrs (>= 0.3.8)"
      ],
      "Suggests": [
        "crayon",
        "lubridate",
        "pillar (>= 1.1.0)",
        "testthat (>= 3.0.0)"
      ],
      "License": "MIT + file LICENSE",
      "Encoding": "UTF-8",
      "URL": "https://hms.tidyverse.org/, https://github.com/tidyverse/hms",
      "BugReports": "https://github.com/tidyverse/hms/issues",
      "RoxygenNote": "7.2.3",
      "Config/testthat/edition": "3",
      "Config/autostyle/scope": "line_breaks",
      "Config/autostyle/strict": "false",
      "Config/Needs/website": "tidyverse/tidytemplate",
      "NeedsCompilation": "no",
      "Author": "Kirill Müller [aut, cre] (<https://orcid.org/0000-0002-1416-3412>), R Consortium [fnd], RStudio [fnd]",
      "Maintainer": "Kirill Müller <kirill@cynkra.com>",
      "Repository": "CRAN"
    },
    "htmlTable": {
      "Package": "htmlTable",
      "Version": "2.4.3",
      "Source": "Repository",
      "Title": "Advanced Tables for Markdown/HTML",
      "Authors@R": "c( person(\"Max\", \"Gordon\", email = \"max@gforge.se\", role = c(\"aut\", \"cre\")), person(\"Stephen\", \"Gragg\", role=c(\"aut\")), person(\"Peter\", \"Konings\", role=c(\"aut\")))",
      "Maintainer": "Max Gordon <max@gforge.se>",
      "Description": "Tables with state-of-the-art layout elements such as row spanners, column spanners, table spanners, zebra striping, and more. While allowing advanced layout, the underlying css-structure is simple in order to maximize compatibility with common word processors. The package also contains a few text formatting functions that help outputting text compatible with HTML/LaTeX.",
      "License": "GPL (>= 3)",
      "URL": "https://gforge.se/packages/",
      "BugReports": "https://github.com/gforge/htmlTable/issues",
      "Biarch": "yes",
      "Depends": [
        "R (>= 4.1)"
      ],
      "Imports": [
        "stringr",
        "knitr (>= 1.6)",
        "magrittr (>= 1.5)",
        "methods",
        "checkmate",
        "htmlwidgets",
        "htmltools",
        "rstudioapi (>= 0.6)"
      ],
      "Suggests": [
        "testthat",
        "XML",
        "xml2",
        "Hmisc",
        "rmarkdown",
        "chron",
        "lubridate",
        "tibble",
        "purrr",
        "tidyselect",
        "glue",
        "rlang",
        "tidyr (>= 0.7.2)",
        "dplyr (>= 0.7.4)"
      ],
      "Encoding": "UTF-8",
      "NeedsCompilation": "no",
      "VignetteBuilder": "knitr",
      "RoxygenNote": "7.2.2",
      "Author": "Max Gordon [aut, cre], Stephen Gragg [aut], Peter Konings [aut]",
      "Repository": "CRAN"
    },
    "htmltools": {
      "Package": "htmltools",
      "Version": "0.5.8.1",
      "Source": "Repository",
      "Type": "Package",
      "Title": "Tools for HTML",
      "Authors@R": "c( person(\"Joe\", \"Cheng\", , \"joe@posit.co\", role = \"aut\"), person(\"Carson\", \"Sievert\", , \"carson@posit.co\", role = c(\"aut\", \"cre\"), comment = c(ORCID = \"0000-0002-4958-2844\")), person(\"Barret\", \"Schloerke\", , \"barret@posit.co\", role = \"aut\", comment = c(ORCID = \"0000-0001-9986-114X\")), person(\"Winston\", \"Chang\", , \"winston@posit.co\", role = \"aut\", comment = c(ORCID = \"0000-0002-1576-2126\")), person(\"Yihui\", \"Xie\", , \"yihui@posit.co\", role = \"aut\"), person(\"Jeff\", \"Allen\", role = \"aut\"), person(\"Posit Software, PBC\", role = c(\"cph\", \"fnd\")) )",
      "Description": "Tools for HTML generation and output.",
      "License": "GPL (>= 2)",
      "URL": "https://github.com/rstudio/htmltools, https://rstudio.github.io/htmltools/",
      "BugReports": "https://github.com/rstudio/htmltools/issues",
      "Depends": [
        "R (>= 2.14.1)"
      ],
      "Imports": [
        "base64enc",
        "digest",
        "fastmap (>= 1.1.0)",
        "grDevices",
        "rlang (>= 1.0.0)",
        "utils"
      ],
      "Suggests": [
        "Cairo",
        "markdown",
        "ragg",
        "shiny",
        "testthat",
        "withr"
      ],
      "Enhances": [
        "knitr"
      ],
      "Config/Needs/check": "knitr",
      "Config/Needs/website": "rstudio/quillt, bench",
      "Encoding": "UTF-8",
      "RoxygenNote": "7.3.1",
      "Collate": "'colors.R' 'fill.R' 'html_dependency.R' 'html_escape.R' 'html_print.R' 'htmltools-package.R' 'images.R' 'known_tags.R' 'selector.R' 'staticimports.R' 'tag_query.R' 'utils.R' 'tags.R' 'template.R'",
      "NeedsCompilation": "yes",
      "Author": "Joe Cheng [aut], Carson Sievert [aut, cre] (<https://orcid.org/0000-0002-4958-2844>), Barret Schloerke [aut] (<https://orcid.org/0000-0001-9986-114X>), Winston Chang [aut] (<https://orcid.org/0000-0002-1576-2126>), Yihui Xie [aut], Jeff Allen [aut], Posit Software, PBC [cph, fnd]",
      "Maintainer": "Carson Sievert <carson@posit.co>",
      "Repository": "CRAN"
    },
    "htmlwidgets": {
      "Package": "htmlwidgets",
      "Version": "1.6.4",
      "Source": "Repository",
      "Type": "Package",
      "Title": "HTML Widgets for R",
      "Authors@R": "c( person(\"Ramnath\", \"Vaidyanathan\", role = c(\"aut\", \"cph\")), person(\"Yihui\", \"Xie\", role = \"aut\"), person(\"JJ\", \"Allaire\", role = \"aut\"), person(\"Joe\", \"Cheng\", , \"joe@posit.co\", role = \"aut\"), person(\"Carson\", \"Sievert\", , \"carson@posit.co\", role = c(\"aut\", \"cre\"), comment = c(ORCID = \"0000-0002-4958-2844\")), person(\"Kenton\", \"Russell\", role = c(\"aut\", \"cph\")), person(\"Ellis\", \"Hughes\", role = \"ctb\"), person(\"Posit Software, PBC\", role = c(\"cph\", \"fnd\")) )",
      "Description": "A framework for creating HTML widgets that render in various contexts including the R console, 'R Markdown' documents, and 'Shiny' web applications.",
      "License": "MIT + file LICENSE",
      "URL": "https://github.com/ramnathv/htmlwidgets",
      "BugReports": "https://github.com/ramnathv/htmlwidgets/issues",
      "Imports": [
        "grDevices",
        "htmltools (>= 0.5.7)",
        "jsonlite (>= 0.9.16)",
        "knitr (>= 1.8)",
        "rmarkdown",
        "yaml"
      ],
      "Suggests": [
        "testthat"
      ],
      "Enhances": [
        "shiny (>= 1.1)"
      ],
      "VignetteBuilder": "knitr",
      "Encoding": "UTF-8",
      "RoxygenNote": "7.2.3",
      "NeedsCompilation": "no",
      "Author": "Ramnath Vaidyanathan [aut, cph], Yihui Xie [aut], JJ Allaire [aut], Joe Cheng [aut], Carson Sievert [aut, cre] (<https://orcid.org/0000-0002-4958-2844>), Kenton Russell [aut, cph], Ellis Hughes [ctb], Posit Software, PBC [cph, fnd]",
      "Maintainer": "Carson Sievert <carson@posit.co>",
      "Repository": "CRAN"
    },
    "infer": {
      "Package": "infer",
      "Version": "1.0.9",
      "Source": "Repository",
      "Type": "Package",
      "Title": "Tidy Statistical Inference",
      "Authors@R": "c( person(\"Andrew\", \"Bray\", , \"abray@reed.edu\", role = \"aut\"), person(\"Chester\", \"Ismay\", , \"chester.ismay@gmail.com\", role = \"aut\", comment = c(ORCID = \"0000-0003-2820-2547\")), person(\"Evgeni\", \"Chasnovski\", , \"evgeni.chasnovski@gmail.com\", role = \"aut\", comment = c(ORCID = \"0000-0002-1617-4019\")), person(\"Simon\", \"Couch\", , \"simon.couch@posit.co\", role = c(\"aut\", \"cre\"), comment = c(ORCID = \"0000-0001-5676-5107\")), person(\"Ben\", \"Baumer\", , \"ben.baumer@gmail.com\", role = \"aut\", comment = c(ORCID = \"0000-0002-3279-0516\")), person(\"Mine\", \"Cetinkaya-Rundel\", , \"mine@stat.duke.edu\", role = \"aut\", comment = c(ORCID = \"0000-0001-6452-2420\")), person(\"Ted\", \"Laderas\", , \"tedladeras@gmail.com\", role = \"ctb\", comment = c(ORCID = \"0000-0002-6207-7068\")), person(\"Nick\", \"Solomon\", , \"nick.solomon@datacamp.com\", role = \"ctb\"), person(\"Johanna\", \"Hardin\", , \"Jo.Hardin@pomona.edu\", role = \"ctb\"), person(\"Albert Y.\", \"Kim\", , \"albert.ys.kim@gmail.com\", role = \"ctb\", comment = c(ORCID = \"0000-0001-7824-306X\")), person(\"Neal\", \"Fultz\", , \"nfultz@gmail.com\", role = \"ctb\"), person(\"Doug\", \"Friedman\", , \"doug.nhp@gmail.com\", role = \"ctb\"), person(\"Richie\", \"Cotton\", , \"richie@datacamp.com\", role = \"ctb\", comment = c(ORCID = \"0000-0003-2504-802X\")), person(\"Brian\", \"Fannin\", , \"captain@pirategrunt.com\", role = \"ctb\") )",
      "Description": "The objective of this package is to perform inference using an expressive statistical grammar that coheres with the tidy design framework.",
      "License": "MIT + file LICENSE",
      "URL": "https://github.com/tidymodels/infer, https://infer.tidymodels.org/",
      "BugReports": "https://github.com/tidymodels/infer/issues",
      "Depends": [
        "R (>= 4.1)"
      ],
      "Imports": [
        "broom",
        "cli",
        "dplyr (>= 0.7.0)",
        "generics",
        "ggplot2 (>= 3.5.2)",
        "glue (>= 1.3.0)",
        "grDevices",
        "lifecycle",
        "magrittr",
        "methods",
        "patchwork",
        "purrr",
        "rlang (>= 0.2.0)",
        "tibble",
        "tidyr",
        "vctrs (>= 0.6.5)"
      ],
      "Suggests": [
        "covr",
        "devtools (>= 1.12.0)",
        "fs",
        "knitr",
        "nycflights13",
        "parsnip",
        "rmarkdown",
        "stringr",
        "testthat (>= 3.0.0)",
        "vdiffr (>= 1.0.0)"
      ],
      "VignetteBuilder": "knitr",
      "Config/Needs/website": "tidyverse/tidytemplate",
      "Config/testthat/edition": "3",
      "Config/usethis/last-upkeep": "2025-04-25",
      "Encoding": "UTF-8",
      "LazyData": "true",
      "RoxygenNote": "7.3.2",
      "NeedsCompilation": "no",
      "Author": "Andrew Bray [aut], Chester Ismay [aut] (ORCID: <https://orcid.org/0000-0003-2820-2547>), Evgeni Chasnovski [aut] (ORCID: <https://orcid.org/0000-0002-1617-4019>), Simon Couch [aut, cre] (ORCID: <https://orcid.org/0000-0001-5676-5107>), Ben Baumer [aut] (ORCID: <https://orcid.org/0000-0002-3279-0516>), Mine Cetinkaya-Rundel [aut] (ORCID: <https://orcid.org/0000-0001-6452-2420>), Ted Laderas [ctb] (ORCID: <https://orcid.org/0000-0002-6207-7068>), Nick Solomon [ctb], Johanna Hardin [ctb], Albert Y. Kim [ctb] (ORCID: <https://orcid.org/0000-0001-7824-306X>), Neal Fultz [ctb], Doug Friedman [ctb], Richie Cotton [ctb] (ORCID: <https://orcid.org/0000-0003-2504-802X>), Brian Fannin [ctb]",
      "Maintainer": "Simon Couch <simon.couch@posit.co>",
      "Repository": "CRAN"
    },
    "ipred": {
      "Package": "ipred",
      "Version": "0.9-15",
      "Source": "Repository",
      "Title": "Improved Predictors",
      "Date": "2024-07-18",
      "Authors@R": "c(person(\"Andrea\", \"Peters\", role = \"aut\"), person(\"Torsten\", \"Hothorn\", role = c(\"aut\", \"cre\"), email = \"Torsten.Hothorn@R-project.org\"), person(\"Brian D.\", \"Ripley\", role = \"ctb\"), person(\"Terry\", \"Therneau\", role = \"ctb\"),  person(\"Beth\", \"Atkinson\", role = \"ctb\"))",
      "Description": "Improved predictive models by indirect classification and bagging for classification, regression and survival problems  as well as resampling based estimators of prediction error.",
      "Depends": [
        "R (>= 2.10)"
      ],
      "Imports": [
        "rpart (>= 3.1-8)",
        "MASS",
        "survival",
        "nnet",
        "class",
        "prodlim"
      ],
      "Suggests": [
        "mvtnorm",
        "mlbench",
        "TH.data",
        "randomForest",
        "party"
      ],
      "License": "GPL (>= 2)",
      "NeedsCompilation": "yes",
      "Author": "Andrea Peters [aut], Torsten Hothorn [aut, cre], Brian D. Ripley [ctb], Terry Therneau [ctb], Beth Atkinson [ctb]",
      "Maintainer": "Torsten Hothorn <Torsten.Hothorn@R-project.org>",
      "Repository": "CRAN"
    },
    "isoband": {
      "Package": "isoband",
      "Version": "0.2.7",
      "Source": "Repository",
      "Title": "Generate Isolines and Isobands from Regularly Spaced Elevation Grids",
      "Authors@R": "c( person(\"Hadley\", \"Wickham\", , \"hadley@posit.co\", role = c(\"aut\", \"cre\"), comment = c(ORCID = \"0000-0003-4757-117X\")), person(\"Claus O.\", \"Wilke\", , \"wilke@austin.utexas.edu\", role = \"aut\", comment = c(\"Original author\", ORCID = \"0000-0002-7470-9261\")), person(\"Thomas Lin\", \"Pedersen\", , \"thomasp85@gmail.com\", role = \"aut\", comment = c(ORCID = \"0000-0002-5147-4711\")) )",
      "Description": "A fast C++ implementation to generate contour lines (isolines) and contour polygons (isobands) from regularly spaced grids containing elevation data.",
      "License": "MIT + file LICENSE",
      "URL": "https://isoband.r-lib.org",
      "BugReports": "https://github.com/r-lib/isoband/issues",
      "Imports": [
        "grid",
        "utils"
      ],
      "Suggests": [
        "covr",
        "ggplot2",
        "knitr",
        "magick",
        "microbenchmark",
        "rmarkdown",
        "sf",
        "testthat",
        "xml2"
      ],
      "VignetteBuilder": "knitr",
      "Config/Needs/website": "tidyverse/tidytemplate",
      "Config/testthat/edition": "3",
      "Encoding": "UTF-8",
      "RoxygenNote": "7.2.3",
      "SystemRequirements": "C++11",
      "NeedsCompilation": "yes",
      "Author": "Hadley Wickham [aut, cre] (<https://orcid.org/0000-0003-4757-117X>), Claus O. Wilke [aut] (Original author, <https://orcid.org/0000-0002-7470-9261>), Thomas Lin Pedersen [aut] (<https://orcid.org/0000-0002-5147-4711>)",
      "Maintainer": "Hadley Wickham <hadley@posit.co>",
      "Repository": "CRAN"
    },
    "iterators": {
      "Package": "iterators",
      "Version": "1.0.14",
      "Source": "Repository",
      "Type": "Package",
      "Title": "Provides Iterator Construct",
      "Authors@R": "c(person(\"Folashade\", \"Daniel\", role=\"cre\", email=\"fdaniel@microsoft.com\"), person(\"Revolution\", \"Analytics\", role=c(\"aut\", \"cph\")), person(\"Steve\", \"Weston\", role=\"aut\"))",
      "Description": "Support for iterators, which allow a programmer to traverse through all the elements of a vector, list, or other collection of data.",
      "URL": "https://github.com/RevolutionAnalytics/iterators",
      "Depends": [
        "R (>= 2.5.0)",
        "utils"
      ],
      "Suggests": [
        "RUnit",
        "foreach"
      ],
      "License": "Apache License (== 2.0)",
      "NeedsCompilation": "no",
      "Author": "Folashade Daniel [cre], Revolution Analytics [aut, cph], Steve Weston [aut]",
      "Maintainer": "Folashade Daniel <fdaniel@microsoft.com>",
      "Repository": "CRAN"
    },
    "jquerylib": {
      "Package": "jquerylib",
      "Version": "0.1.4",
      "Source": "Repository",
      "Title": "Obtain 'jQuery' as an HTML Dependency Object",
      "Authors@R": "c( person(\"Carson\", \"Sievert\", role = c(\"aut\", \"cre\"), email = \"carson@rstudio.com\", comment = c(ORCID = \"0000-0002-4958-2844\")), person(\"Joe\", \"Cheng\", role = \"aut\", email = \"joe@rstudio.com\"), person(family = \"RStudio\", role = \"cph\"), person(family = \"jQuery Foundation\", role = \"cph\", comment = \"jQuery library and jQuery UI library\"), person(family = \"jQuery contributors\", role = c(\"ctb\", \"cph\"), comment = \"jQuery library; authors listed in inst/lib/jquery-AUTHORS.txt\") )",
      "Description": "Obtain any major version of 'jQuery' (<https://code.jquery.com/>) and use it in any webpage generated by 'htmltools' (e.g. 'shiny', 'htmlwidgets', and 'rmarkdown'). Most R users don't need to use this package directly, but other R packages (e.g. 'shiny', 'rmarkdown', etc.) depend on this package to avoid bundling redundant copies of 'jQuery'.",
      "License": "MIT + file LICENSE",
      "Encoding": "UTF-8",
      "Config/testthat/edition": "3",
      "RoxygenNote": "7.0.2",
      "Imports": [
        "htmltools"
      ],
      "Suggests": [
        "testthat"
      ],
      "NeedsCompilation": "no",
      "Author": "Carson Sievert [aut, cre] (<https://orcid.org/0000-0002-4958-2844>), Joe Cheng [aut], RStudio [cph], jQuery Foundation [cph] (jQuery library and jQuery UI library), jQuery contributors [ctb, cph] (jQuery library; authors listed in inst/lib/jquery-AUTHORS.txt)",
      "Maintainer": "Carson Sievert <carson@rstudio.com>",
      "Repository": "CRAN"
    },
    "jsonlite": {
      "Package": "jsonlite",
      "Version": "2.0.0",
      "Source": "Repository",
      "Title": "A Simple and Robust JSON Parser and Generator for R",
      "License": "MIT + file LICENSE",
      "Depends": [
        "methods"
      ],
      "Authors@R": "c( person(\"Jeroen\", \"Ooms\", role = c(\"aut\", \"cre\"), email = \"jeroenooms@gmail.com\", comment = c(ORCID = \"0000-0002-4035-0289\")), person(\"Duncan\", \"Temple Lang\", role = \"ctb\"), person(\"Lloyd\", \"Hilaiel\", role = \"cph\", comment=\"author of bundled libyajl\"))",
      "URL": "https://jeroen.r-universe.dev/jsonlite https://arxiv.org/abs/1403.2805",
      "BugReports": "https://github.com/jeroen/jsonlite/issues",
      "Maintainer": "Jeroen Ooms <jeroenooms@gmail.com>",
      "VignetteBuilder": "knitr, R.rsp",
      "Description": "A reasonably fast JSON parser and generator, optimized for statistical  data and the web. Offers simple, flexible tools for working with JSON in R, and is particularly powerful for building pipelines and interacting with a web API.  The implementation is based on the mapping described in the vignette (Ooms, 2014). In addition to converting JSON data from/to R objects, 'jsonlite' contains  functions to stream, validate, and prettify JSON data. The unit tests included  with the package verify that all edge cases are encoded and decoded consistently  for use with dynamic data in systems and applications.",
      "Suggests": [
        "httr",
        "vctrs",
        "testthat",
        "knitr",
        "rmarkdown",
        "R.rsp",
        "sf"
      ],
      "RoxygenNote": "7.3.2",
      "Encoding": "UTF-8",
      "NeedsCompilation": "yes",
      "Author": "Jeroen Ooms [aut, cre] (<https://orcid.org/0000-0002-4035-0289>), Duncan Temple Lang [ctb], Lloyd Hilaiel [cph] (author of bundled libyajl)",
      "Repository": "CRAN"
    },
    "kableExtra": {
      "Package": "kableExtra",
      "Version": "1.4.0",
      "Source": "Repository",
      "Type": "Package",
      "Title": "Construct Complex Table with 'kable' and Pipe Syntax",
      "Authors@R": "c( person('Hao', 'Zhu', email = 'haozhu233@gmail.com', role = c('aut', 'cre'), comment = c(ORCID = '0000-0002-3386-6076')), person('Thomas', 'Travison', role = 'ctb'), person('Timothy', 'Tsai', role = 'ctb'), person('Will', 'Beasley', email = 'wibeasley@hotmail.com', role = 'ctb'), person('Yihui', 'Xie', email = 'xie@yihui.name', role = 'ctb'), person('GuangChuang', 'Yu', email = 'guangchuangyu@gmail.com', role = 'ctb'), person('Stéphane', 'Laurent', role = 'ctb'), person('Rob', 'Shepherd', role = 'ctb'), person('Yoni', 'Sidi', role = 'ctb'),  person('Brian', 'Salzer', role = 'ctb'), person('George', 'Gui', role = 'ctb'), person('Yeliang', 'Fan', role = 'ctb'), person('Duncan', 'Murdoch', role = 'ctb'), person('Vincent', 'Arel-Bundock', role = 'ctb'), person('Bill', 'Evans',  role = 'ctb') )",
      "Description": "Build complex HTML or 'LaTeX' tables using 'kable()' from 'knitr'  and the piping syntax from 'magrittr'. Function 'kable()' is a light weight  table generator coming from 'knitr'. This package simplifies the way to  manipulate the HTML or 'LaTeX' codes generated by 'kable()' and allows  users to construct complex tables and customize styles using a readable  syntax.",
      "License": "MIT + file LICENSE",
      "URL": "http://haozhu233.github.io/kableExtra/, https://github.com/haozhu233/kableExtra",
      "BugReports": "https://github.com/haozhu233/kableExtra/issues",
      "Depends": [
        "R (>= 3.1.0)"
      ],
      "Imports": [
        "knitr (>= 1.33)",
        "magrittr",
        "stringr (>= 1.0)",
        "xml2 (>= 1.1.1)",
        "rmarkdown (>= 1.6.0)",
        "scales",
        "viridisLite",
        "stats",
        "grDevices",
        "htmltools",
        "rstudioapi",
        "tools",
        "digest",
        "graphics",
        "svglite"
      ],
      "Suggests": [
        "testthat",
        "magick",
        "tinytex",
        "formattable",
        "sparkline",
        "webshot2"
      ],
      "Config/testthat/edition": "3",
      "VignetteBuilder": "knitr",
      "Encoding": "UTF-8",
      "RoxygenNote": "7.2.3",
      "Language": "en-US",
      "NeedsCompilation": "no",
      "Author": "Hao Zhu [aut, cre] (<https://orcid.org/0000-0002-3386-6076>), Thomas Travison [ctb], Timothy Tsai [ctb], Will Beasley [ctb], Yihui Xie [ctb], GuangChuang Yu [ctb], Stéphane Laurent [ctb], Rob Shepherd [ctb], Yoni Sidi [ctb], Brian Salzer [ctb], George Gui [ctb], Yeliang Fan [ctb], Duncan Murdoch [ctb], Vincent Arel-Bundock [ctb], Bill Evans [ctb]",
      "Maintainer": "Hao Zhu <haozhu233@gmail.com>",
      "Repository": "CRAN"
    },
    "knitr": {
      "Package": "knitr",
      "Version": "1.50",
      "Source": "Repository",
      "Type": "Package",
      "Title": "A General-Purpose Package for Dynamic Report Generation in R",
      "Authors@R": "c( person(\"Yihui\", \"Xie\", role = c(\"aut\", \"cre\"), email = \"xie@yihui.name\", comment = c(ORCID = \"0000-0003-0645-5666\", URL = \"https://yihui.org\")), person(\"Abhraneel\", \"Sarma\", role = \"ctb\"), person(\"Adam\", \"Vogt\", role = \"ctb\"), person(\"Alastair\", \"Andrew\", role = \"ctb\"), person(\"Alex\", \"Zvoleff\", role = \"ctb\"), person(\"Amar\", \"Al-Zubaidi\", role = \"ctb\"), person(\"Andre\", \"Simon\", role = \"ctb\", comment = \"the CSS files under inst/themes/ were derived from the Highlight package http://www.andre-simon.de\"), person(\"Aron\", \"Atkins\", role = \"ctb\"), person(\"Aaron\", \"Wolen\", role = \"ctb\"), person(\"Ashley\", \"Manton\", role = \"ctb\"), person(\"Atsushi\", \"Yasumoto\", role = \"ctb\", comment = c(ORCID = \"0000-0002-8335-495X\")), person(\"Ben\", \"Baumer\", role = \"ctb\"), person(\"Brian\", \"Diggs\", role = \"ctb\"), person(\"Brian\", \"Zhang\", role = \"ctb\"), person(\"Bulat\", \"Yapparov\", role = \"ctb\"), person(\"Cassio\", \"Pereira\", role = \"ctb\"), person(\"Christophe\", \"Dervieux\", role = \"ctb\"), person(\"David\", \"Hall\", role = \"ctb\"), person(\"David\", \"Hugh-Jones\", role = \"ctb\"), person(\"David\", \"Robinson\", role = \"ctb\"), person(\"Doug\", \"Hemken\", role = \"ctb\"), person(\"Duncan\", \"Murdoch\", role = \"ctb\"), person(\"Elio\", \"Campitelli\", role = \"ctb\"), person(\"Ellis\", \"Hughes\", role = \"ctb\"), person(\"Emily\", \"Riederer\", role = \"ctb\"), person(\"Fabian\", \"Hirschmann\", role = \"ctb\"), person(\"Fitch\", \"Simeon\", role = \"ctb\"), person(\"Forest\", \"Fang\", role = \"ctb\"), person(c(\"Frank\", \"E\", \"Harrell\", \"Jr\"), role = \"ctb\", comment = \"the Sweavel package at inst/misc/Sweavel.sty\"), person(\"Garrick\", \"Aden-Buie\", role = \"ctb\"), person(\"Gregoire\", \"Detrez\", role = \"ctb\"), person(\"Hadley\", \"Wickham\", role = \"ctb\"), person(\"Hao\", \"Zhu\", role = \"ctb\"), person(\"Heewon\", \"Jeon\", role = \"ctb\"), person(\"Henrik\", \"Bengtsson\", role = \"ctb\"), person(\"Hiroaki\", \"Yutani\", role = \"ctb\"), person(\"Ian\", \"Lyttle\", role = \"ctb\"), person(\"Hodges\", \"Daniel\", role = \"ctb\"), person(\"Jacob\", \"Bien\", role = \"ctb\"), person(\"Jake\", \"Burkhead\", role = \"ctb\"), person(\"James\", \"Manton\", role = \"ctb\"), person(\"Jared\", \"Lander\", role = \"ctb\"), person(\"Jason\", \"Punyon\", role = \"ctb\"), person(\"Javier\", \"Luraschi\", role = \"ctb\"), person(\"Jeff\", \"Arnold\", role = \"ctb\"), person(\"Jenny\", \"Bryan\", role = \"ctb\"), person(\"Jeremy\", \"Ashkenas\", role = c(\"ctb\", \"cph\"), comment = \"the CSS file at inst/misc/docco-classic.css\"), person(\"Jeremy\", \"Stephens\", role = \"ctb\"), person(\"Jim\", \"Hester\", role = \"ctb\"), person(\"Joe\", \"Cheng\", role = \"ctb\"), person(\"Johannes\", \"Ranke\", role = \"ctb\"), person(\"John\", \"Honaker\", role = \"ctb\"), person(\"John\", \"Muschelli\", role = \"ctb\"), person(\"Jonathan\", \"Keane\", role = \"ctb\"), person(\"JJ\", \"Allaire\", role = \"ctb\"), person(\"Johan\", \"Toloe\", role = \"ctb\"), person(\"Jonathan\", \"Sidi\", role = \"ctb\"), person(\"Joseph\", \"Larmarange\", role = \"ctb\"), person(\"Julien\", \"Barnier\", role = \"ctb\"), person(\"Kaiyin\", \"Zhong\", role = \"ctb\"), person(\"Kamil\", \"Slowikowski\", role = \"ctb\"), person(\"Karl\", \"Forner\", role = \"ctb\"), person(c(\"Kevin\", \"K.\"), \"Smith\", role = \"ctb\"), person(\"Kirill\", \"Mueller\", role = \"ctb\"), person(\"Kohske\", \"Takahashi\", role = \"ctb\"), person(\"Lorenz\", \"Walthert\", role = \"ctb\"), person(\"Lucas\", \"Gallindo\", role = \"ctb\"), person(\"Marius\", \"Hofert\", role = \"ctb\"), person(\"Martin\", \"Modrák\", role = \"ctb\"), person(\"Michael\", \"Chirico\", role = \"ctb\"), person(\"Michael\", \"Friendly\", role = \"ctb\"), person(\"Michal\", \"Bojanowski\", role = \"ctb\"), person(\"Michel\", \"Kuhlmann\", role = \"ctb\"), person(\"Miller\", \"Patrick\", role = \"ctb\"), person(\"Nacho\", \"Caballero\", role = \"ctb\"), person(\"Nick\", \"Salkowski\", role = \"ctb\"), person(\"Niels Richard\", \"Hansen\", role = \"ctb\"), person(\"Noam\", \"Ross\", role = \"ctb\"), person(\"Obada\", \"Mahdi\", role = \"ctb\"), person(\"Pavel N.\", \"Krivitsky\", role = \"ctb\", comment=c(ORCID = \"0000-0002-9101-3362\")), person(\"Pedro\", \"Faria\", role = \"ctb\"), person(\"Qiang\", \"Li\", role = \"ctb\"), person(\"Ramnath\", \"Vaidyanathan\", role = \"ctb\"), person(\"Richard\", \"Cotton\", role = \"ctb\"), person(\"Robert\", \"Krzyzanowski\", role = \"ctb\"), person(\"Rodrigo\", \"Copetti\", role = \"ctb\"), person(\"Romain\", \"Francois\", role = \"ctb\"), person(\"Ruaridh\", \"Williamson\", role = \"ctb\"), person(\"Sagiru\", \"Mati\", role = \"ctb\", comment = c(ORCID = \"0000-0003-1413-3974\")), person(\"Scott\", \"Kostyshak\", role = \"ctb\"), person(\"Sebastian\", \"Meyer\", role = \"ctb\"), person(\"Sietse\", \"Brouwer\", role = \"ctb\"), person(c(\"Simon\", \"de\"), \"Bernard\", role = \"ctb\"), person(\"Sylvain\", \"Rousseau\", role = \"ctb\"), person(\"Taiyun\", \"Wei\", role = \"ctb\"), person(\"Thibaut\", \"Assus\", role = \"ctb\"), person(\"Thibaut\", \"Lamadon\", role = \"ctb\"), person(\"Thomas\", \"Leeper\", role = \"ctb\"), person(\"Tim\", \"Mastny\", role = \"ctb\"), person(\"Tom\", \"Torsney-Weir\", role = \"ctb\"), person(\"Trevor\", \"Davis\", role = \"ctb\"), person(\"Viktoras\", \"Veitas\", role = \"ctb\"), person(\"Weicheng\", \"Zhu\", role = \"ctb\"), person(\"Wush\", \"Wu\", role = \"ctb\"), person(\"Zachary\", \"Foster\", role = \"ctb\"), person(\"Zhian N.\", \"Kamvar\", role = \"ctb\", comment = c(ORCID = \"0000-0003-1458-7108\")), person(given = \"Posit Software, PBC\", role = c(\"cph\", \"fnd\")) )",
      "Description": "Provides a general-purpose tool for dynamic report generation in R using Literate Programming techniques.",
      "Depends": [
        "R (>= 3.6.0)"
      ],
      "Imports": [
        "evaluate (>= 0.15)",
        "highr (>= 0.11)",
        "methods",
        "tools",
        "xfun (>= 0.51)",
        "yaml (>= 2.1.19)"
      ],
      "Suggests": [
        "bslib",
        "codetools",
        "DBI (>= 0.4-1)",
        "digest",
        "formatR",
        "gifski",
        "gridSVG",
        "htmlwidgets (>= 0.7)",
        "jpeg",
        "JuliaCall (>= 0.11.1)",
        "magick",
        "litedown",
        "markdown (>= 1.3)",
        "png",
        "ragg",
        "reticulate (>= 1.4)",
        "rgl (>= 0.95.1201)",
        "rlang",
        "rmarkdown",
        "sass",
        "showtext",
        "styler (>= 1.2.0)",
        "targets (>= 0.6.0)",
        "testit",
        "tibble",
        "tikzDevice (>= 0.10)",
        "tinytex (>= 0.56)",
        "webshot",
        "rstudioapi",
        "svglite"
      ],
      "License": "GPL",
      "URL": "https://yihui.org/knitr/",
      "BugReports": "https://github.com/yihui/knitr/issues",
      "Encoding": "UTF-8",
      "VignetteBuilder": "litedown, knitr",
      "SystemRequirements": "Package vignettes based on R Markdown v2 or reStructuredText require Pandoc (http://pandoc.org). The function rst2pdf() requires rst2pdf (https://github.com/rst2pdf/rst2pdf).",
      "Collate": "'block.R' 'cache.R' 'citation.R' 'hooks-html.R' 'plot.R' 'utils.R' 'defaults.R' 'concordance.R' 'engine.R' 'highlight.R' 'themes.R' 'header.R' 'hooks-asciidoc.R' 'hooks-chunk.R' 'hooks-extra.R' 'hooks-latex.R' 'hooks-md.R' 'hooks-rst.R' 'hooks-textile.R' 'hooks.R' 'output.R' 'package.R' 'pandoc.R' 'params.R' 'parser.R' 'pattern.R' 'rocco.R' 'spin.R' 'table.R' 'template.R' 'utils-conversion.R' 'utils-rd2html.R' 'utils-string.R' 'utils-sweave.R' 'utils-upload.R' 'utils-vignettes.R' 'zzz.R'",
      "RoxygenNote": "7.3.2",
      "NeedsCompilation": "no",
      "Author": "Yihui Xie [aut, cre] (<https://orcid.org/0000-0003-0645-5666>, https://yihui.org), Abhraneel Sarma [ctb], Adam Vogt [ctb], Alastair Andrew [ctb], Alex Zvoleff [ctb], Amar Al-Zubaidi [ctb], Andre Simon [ctb] (the CSS files under inst/themes/ were derived from the Highlight package http://www.andre-simon.de), Aron Atkins [ctb], Aaron Wolen [ctb], Ashley Manton [ctb], Atsushi Yasumoto [ctb] (<https://orcid.org/0000-0002-8335-495X>), Ben Baumer [ctb], Brian Diggs [ctb], Brian Zhang [ctb], Bulat Yapparov [ctb], Cassio Pereira [ctb], Christophe Dervieux [ctb], David Hall [ctb], David Hugh-Jones [ctb], David Robinson [ctb], Doug Hemken [ctb], Duncan Murdoch [ctb], Elio Campitelli [ctb], Ellis Hughes [ctb], Emily Riederer [ctb], Fabian Hirschmann [ctb], Fitch Simeon [ctb], Forest Fang [ctb], Frank E Harrell Jr [ctb] (the Sweavel package at inst/misc/Sweavel.sty), Garrick Aden-Buie [ctb], Gregoire Detrez [ctb], Hadley Wickham [ctb], Hao Zhu [ctb], Heewon Jeon [ctb], Henrik Bengtsson [ctb], Hiroaki Yutani [ctb], Ian Lyttle [ctb], Hodges Daniel [ctb], Jacob Bien [ctb], Jake Burkhead [ctb], James Manton [ctb], Jared Lander [ctb], Jason Punyon [ctb], Javier Luraschi [ctb], Jeff Arnold [ctb], Jenny Bryan [ctb], Jeremy Ashkenas [ctb, cph] (the CSS file at inst/misc/docco-classic.css), Jeremy Stephens [ctb], Jim Hester [ctb], Joe Cheng [ctb], Johannes Ranke [ctb], John Honaker [ctb], John Muschelli [ctb], Jonathan Keane [ctb], JJ Allaire [ctb], Johan Toloe [ctb], Jonathan Sidi [ctb], Joseph Larmarange [ctb], Julien Barnier [ctb], Kaiyin Zhong [ctb], Kamil Slowikowski [ctb], Karl Forner [ctb], Kevin K. Smith [ctb], Kirill Mueller [ctb], Kohske Takahashi [ctb], Lorenz Walthert [ctb], Lucas Gallindo [ctb], Marius Hofert [ctb], Martin Modrák [ctb], Michael Chirico [ctb], Michael Friendly [ctb], Michal Bojanowski [ctb], Michel Kuhlmann [ctb], Miller Patrick [ctb], Nacho Caballero [ctb], Nick Salkowski [ctb], Niels Richard Hansen [ctb], Noam Ross [ctb], Obada Mahdi [ctb], Pavel N. Krivitsky [ctb] (<https://orcid.org/0000-0002-9101-3362>), Pedro Faria [ctb], Qiang Li [ctb], Ramnath Vaidyanathan [ctb], Richard Cotton [ctb], Robert Krzyzanowski [ctb], Rodrigo Copetti [ctb], Romain Francois [ctb], Ruaridh Williamson [ctb], Sagiru Mati [ctb] (<https://orcid.org/0000-0003-1413-3974>), Scott Kostyshak [ctb], Sebastian Meyer [ctb], Sietse Brouwer [ctb], Simon de Bernard [ctb], Sylvain Rousseau [ctb], Taiyun Wei [ctb], Thibaut Assus [ctb], Thibaut Lamadon [ctb], Thomas Leeper [ctb], Tim Mastny [ctb], Tom Torsney-Weir [ctb], Trevor Davis [ctb], Viktoras Veitas [ctb], Weicheng Zhu [ctb], Wush Wu [ctb], Zachary Foster [ctb], Zhian N. Kamvar [ctb] (<https://orcid.org/0000-0003-1458-7108>), Posit Software, PBC [cph, fnd]",
      "Maintainer": "Yihui Xie <xie@yihui.name>",
      "Repository": "CRAN"
    },
    "labeling": {
      "Package": "labeling",
      "Version": "0.4.3",
      "Source": "Repository",
      "Type": "Package",
      "Title": "Axis Labeling",
      "Date": "2023-08-29",
      "Author": "Justin Talbot,",
      "Maintainer": "Nuno Sempere <nuno.semperelh@gmail.com>",
      "Description": "Functions which provide a range of axis labeling algorithms.",
      "License": "MIT + file LICENSE | Unlimited",
      "Collate": "'labeling.R'",
      "NeedsCompilation": "no",
      "Imports": [
        "stats",
        "graphics"
      ],
      "Repository": "CRAN"
    },
    "labelled": {
      "Package": "labelled",
      "Version": "2.14.1",
      "Source": "Repository",
      "Type": "Package",
      "Title": "Manipulating Labelled Data",
      "Maintainer": "Joseph Larmarange <joseph@larmarange.net>",
      "Authors@R": "c( person(\"Joseph\", \"Larmarange\", email = \"joseph@larmarange.net\", role = c(\"aut\", \"cre\"), comment = c(ORCID = \"0000-0001-7097-700X\")), person(\"Daniel\", \"Ludecke\", role = \"ctb\"), person(\"Hadley\", \"Wickham\", role = \"ctb\"), person(\"Michal\", \"Bojanowski\", role = \"ctb\"), person(\"François\", \"Briatte\", role = \"ctb\") )",
      "Description": "Work with labelled data imported from 'SPSS' or 'Stata' with 'haven' or 'foreign'. This package provides useful functions to deal with \"haven_labelled\" and \"haven_labelled_spss\" classes introduced by 'haven' package.",
      "License": "GPL (>= 3)",
      "Encoding": "UTF-8",
      "Depends": [
        "R (>= 3.2)"
      ],
      "Imports": [
        "haven (>= 2.4.1)",
        "cli",
        "dplyr (>= 1.1.0)",
        "lifecycle",
        "rlang (>= 1.1.0)",
        "vctrs",
        "stringr",
        "tidyr",
        "tidyselect"
      ],
      "Suggests": [
        "testthat (>= 3.2.0)",
        "knitr",
        "rmarkdown",
        "questionr",
        "snakecase",
        "spelling"
      ],
      "Enhances": [
        "memisc"
      ],
      "URL": "https://larmarange.github.io/labelled/, https://github.com/larmarange/labelled",
      "BugReports": "https://github.com/larmarange/labelled/issues",
      "VignetteBuilder": "knitr",
      "LazyData": "true",
      "RoxygenNote": "7.3.2",
      "Language": "en-US",
      "Config/testthat/edition": "3",
      "Config/Needs/check": "memisc",
      "NeedsCompilation": "no",
      "Author": "Joseph Larmarange [aut, cre] (ORCID: <https://orcid.org/0000-0001-7097-700X>), Daniel Ludecke [ctb], Hadley Wickham [ctb], Michal Bojanowski [ctb], François Briatte [ctb]",
      "Repository": "CRAN"
    },
    "laeken": {
      "Package": "laeken",
      "Version": "0.5.3",
      "Source": "Repository",
      "Type": "Package",
      "Title": "Estimation of Indicators on Social Exclusion and Poverty",
      "Date": "2024-01-25",
      "Depends": [
        "R (>= 3.2.0)"
      ],
      "Imports": [
        "boot",
        "MASS"
      ],
      "Description": "Estimation of indicators on social exclusion and poverty, as well as Pareto tail modeling for empirical income distributions.",
      "License": "GPL (>= 2)",
      "Authors@R": "c(person(\"Andreas\", \"Alfons\",  email = \"alfons@ese.eur.nl\", role = c(\"aut\", \"cre\"),  comment = c(ORCID = \"0000-0002-2513-3788\")),  person(\"Josef\", \"Holzer\", role = \"aut\"), person(\"Matthias\", \"Templ\", role = \"aut\"), person(\"Alexander\", \"Haider\", role = \"ctb\"))",
      "Author": "Andreas Alfons [aut, cre] (<https://orcid.org/0000-0002-2513-3788>), Josef Holzer [aut], Matthias Templ [aut], Alexander Haider [ctb]",
      "Maintainer": "Andreas Alfons <alfons@ese.eur.nl>",
      "Encoding": "UTF-8",
      "RoxygenNote": "7.2.3",
      "NeedsCompilation": "no",
      "Repository": "CRAN"
    },
    "lattice": {
      "Package": "lattice",
      "Version": "0.22-7",
      "Source": "Repository",
      "Date": "2025-03-31",
      "Priority": "recommended",
      "Title": "Trellis Graphics for R",
      "Authors@R": "c(person(\"Deepayan\", \"Sarkar\", role = c(\"aut\", \"cre\"), email = \"deepayan.sarkar@r-project.org\", comment = c(ORCID = \"0000-0003-4107-1553\")), person(\"Felix\", \"Andrews\", role = \"ctb\"), person(\"Kevin\", \"Wright\", role = \"ctb\", comment = \"documentation\"), person(\"Neil\", \"Klepeis\", role = \"ctb\"), person(\"Johan\", \"Larsson\", role = \"ctb\", comment = \"miscellaneous improvements\"), person(\"Zhijian (Jason)\", \"Wen\", role = \"cph\", comment = \"filled contour code\"), person(\"Paul\", \"Murrell\", role = \"ctb\", email = \"paul@stat.auckland.ac.nz\"), person(\"Stefan\", \"Eng\", role = \"ctb\", comment = \"violin plot improvements\"), person(\"Achim\", \"Zeileis\", role = \"ctb\", comment = \"modern colors\"), person(\"Alexandre\", \"Courtiol\", role = \"ctb\", comment = \"generics for larrows, lpolygon, lrect and lsegments\") )",
      "Description": "A powerful and elegant high-level data visualization system inspired by Trellis graphics, with an emphasis on multivariate data. Lattice is sufficient for typical graphics needs, and is also flexible enough to handle most nonstandard requirements. See ?Lattice for an introduction.",
      "Depends": [
        "R (>= 4.0.0)"
      ],
      "Suggests": [
        "KernSmooth",
        "MASS",
        "latticeExtra",
        "colorspace"
      ],
      "Imports": [
        "grid",
        "grDevices",
        "graphics",
        "stats",
        "utils"
      ],
      "Enhances": [
        "chron",
        "zoo"
      ],
      "LazyLoad": "yes",
      "LazyData": "yes",
      "License": "GPL (>= 2)",
      "URL": "https://lattice.r-forge.r-project.org/",
      "BugReports": "https://github.com/deepayan/lattice/issues",
      "NeedsCompilation": "yes",
      "Author": "Deepayan Sarkar [aut, cre] (<https://orcid.org/0000-0003-4107-1553>), Felix Andrews [ctb], Kevin Wright [ctb] (documentation), Neil Klepeis [ctb], Johan Larsson [ctb] (miscellaneous improvements), Zhijian (Jason) Wen [cph] (filled contour code), Paul Murrell [ctb], Stefan Eng [ctb] (violin plot improvements), Achim Zeileis [ctb] (modern colors), Alexandre Courtiol [ctb] (generics for larrows, lpolygon, lrect and lsegments)",
      "Maintainer": "Deepayan Sarkar <deepayan.sarkar@r-project.org>",
      "Repository": "CRAN"
    },
    "lava": {
      "Package": "lava",
      "Version": "1.8.1",
      "Source": "Repository",
      "Type": "Package",
      "Title": "Latent Variable Models",
      "Authors@R": "c(person(\"Klaus K.\", \"Holst\", email=\"klaus@holst.it\", role=c(\"aut\", \"cre\")), person(\"Brice\", \"Ozenne\", role = \"ctb\"), person(\"Thomas\", \"Gerds\", role = \"ctb\"))",
      "Author": "Klaus K. Holst [aut, cre], Brice Ozenne [ctb], Thomas Gerds [ctb]",
      "Maintainer": "Klaus K. Holst <klaus@holst.it>",
      "Description": "A general implementation of Structural Equation Models with latent variables (MLE, 2SLS, and composite likelihood estimators) with both continuous, censored, and ordinal outcomes (Holst and Budtz-Joergensen (2013) <doi:10.1007/s00180-012-0344-y>). Mixture latent variable models and non-linear latent variable models (Holst and Budtz-Joergensen (2020) <doi:10.1093/biostatistics/kxy082>). The package also provides methods for graph exploration (d-separation, back-door criterion), simulation of general non-linear latent variable models, and estimation of influence functions for a broad range of statistical models.",
      "URL": "https://kkholst.github.io/lava/",
      "BugReports": "https://github.com/kkholst/lava/issues",
      "License": "GPL-3",
      "LazyLoad": "yes",
      "Depends": [
        "R (>= 3.0)"
      ],
      "Imports": [
        "cli",
        "future.apply",
        "graphics",
        "grDevices",
        "methods",
        "numDeriv",
        "progressr",
        "stats",
        "survival",
        "SQUAREM",
        "utils"
      ],
      "Suggests": [
        "KernSmooth",
        "Rgraphviz",
        "data.table",
        "ellipse",
        "fields",
        "geepack",
        "graph",
        "knitr",
        "rmarkdown",
        "igraph (>= 0.6)",
        "lavaSearch2",
        "lme4 (>= 1.1.35.1)",
        "MASS",
        "Matrix (>= 1.6.3)",
        "mets (>= 1.1)",
        "nlme",
        "optimx",
        "polycor",
        "quantreg",
        "rgl",
        "targeted (>= 0.4)",
        "testthat (>= 0.11)",
        "visNetwork"
      ],
      "VignetteBuilder": "knitr,rmarkdown",
      "ByteCompile": "yes",
      "Encoding": "UTF-8",
      "RoxygenNote": "7.3.2",
      "NeedsCompilation": "no",
      "Repository": "CRAN"
    },
    "lgr": {
      "Package": "lgr",
      "Version": "0.5.2",
      "Source": "Repository",
      "Type": "Package",
      "Title": "A Fully Featured Logging Framework",
      "Authors@R": "person(given = \"Stefan\", family = \"Fleck\", role = c(\"aut\", \"cre\"), email = \"stefan.b.fleck@gmail.com\", comment = c(ORCID = \"0000-0003-3344-9851\"))",
      "Maintainer": "Stefan Fleck <stefan.b.fleck@gmail.com>",
      "Description": "A flexible, light-weight logging framework based on 'R6' classes. It supports hierarchical loggers, structured logging, output to  plaintext, 'JSON', (rotating) files, and memory buffers. Additional appenders for 'Elasticsearch', 'Dynatrace',  databases, email and push notifications, and more are available in the 'lgrExtra' package.",
      "License": "MIT + file LICENSE",
      "URL": "https://s-fleck.github.io/lgr/",
      "BugReports": "https://github.com/s-fleck/lgr/issues/",
      "Depends": [
        "R (>= 3.2.0)"
      ],
      "Imports": [
        "R6 (>= 2.4.0)"
      ],
      "Suggests": [
        "cli",
        "covr",
        "crayon",
        "data.table",
        "desc",
        "future",
        "future.apply",
        "glue",
        "jsonlite",
        "knitr",
        "rmarkdown",
        "rotor (>= 0.3.5)",
        "rprojroot",
        "testthat",
        "tibble",
        "tools",
        "utils",
        "whoami",
        "yaml"
      ],
      "VignetteBuilder": "knitr",
      "Encoding": "UTF-8",
      "RoxygenNote": "7.3.3",
      "Collate": "'Filterable.R' 'utils-sfmisc.R' 'utils.R' 'Appender.R' 'Filter.R' 'log_levels.R' 'LogEvent.R' 'Layout.R' 'LayoutJson.R' 'Logger.R' 'basic_config.R' 'default_functions.R' 'event_list.R' 'get_logger.R' 'lgr-package.R' 'logger_config.R' 'logger_index.R' 'logger_tree.R' 'read_json_lines.R' 'simple_logging.R' 'string_repr.R' 'use_logger.R' 'utils-formatting.R' 'utils-logging.R' 'utils-rd.R' 'utils-rotor.R'",
      "NeedsCompilation": "no",
      "Author": "Stefan Fleck [aut, cre] (ORCID: <https://orcid.org/0000-0003-3344-9851>)",
      "Repository": "CRAN"
    },
    "lhs": {
      "Package": "lhs",
      "Version": "1.2.0",
      "Source": "Repository",
      "Title": "Latin Hypercube Samples",
      "Authors@R": "person(given = \"Rob\", family = \"Carnell\", role = c(\"aut\", \"cre\"), email = \"bertcarnell@gmail.com\")",
      "Description": "Provides a number of methods for creating and augmenting Latin Hypercube Samples and Orthogonal Array Latin Hypercube Samples.",
      "License": "GPL-3",
      "Encoding": "UTF-8",
      "Depends": [
        "R (>= 3.4.0)"
      ],
      "LinkingTo": [
        "Rcpp"
      ],
      "Imports": [
        "Rcpp"
      ],
      "Suggests": [
        "testthat",
        "DoE.base",
        "knitr",
        "rmarkdown"
      ],
      "URL": "https://github.com/bertcarnell/lhs",
      "BugReports": "https://github.com/bertcarnell/lhs/issues",
      "RoxygenNote": "7.3.2",
      "VignetteBuilder": "knitr",
      "NeedsCompilation": "yes",
      "Author": "Rob Carnell [aut, cre]",
      "Maintainer": "Rob Carnell <bertcarnell@gmail.com>",
      "Repository": "CRAN"
    },
    "lifecycle": {
      "Package": "lifecycle",
      "Version": "1.0.5",
      "Source": "Repository",
      "Title": "Manage the Life Cycle of your Package Functions",
      "Authors@R": "c( person(\"Lionel\", \"Henry\", , \"lionel@posit.co\", role = c(\"aut\", \"cre\")), person(\"Hadley\", \"Wickham\", , \"hadley@posit.co\", role = \"aut\", comment = c(ORCID = \"0000-0003-4757-117X\")), person(\"Posit Software, PBC\", role = c(\"cph\", \"fnd\")) )",
      "Description": "Manage the life cycle of your exported functions with shared conventions, documentation badges, and user-friendly deprecation warnings.",
      "License": "MIT + file LICENSE",
      "URL": "https://lifecycle.r-lib.org/, https://github.com/r-lib/lifecycle",
      "BugReports": "https://github.com/r-lib/lifecycle/issues",
      "Depends": [
        "R (>= 3.6)"
      ],
      "Imports": [
        "cli (>= 3.4.0)",
        "rlang (>= 1.1.0)"
      ],
      "Suggests": [
        "covr",
        "knitr",
        "lintr (>= 3.1.0)",
        "rmarkdown",
        "testthat (>= 3.0.1)",
        "tibble",
        "tidyverse",
        "tools",
        "vctrs",
        "withr",
        "xml2"
      ],
      "VignetteBuilder": "knitr",
      "Config/Needs/website": "tidyverse/tidytemplate, usethis",
      "Config/testthat/edition": "3",
      "Encoding": "UTF-8",
      "RoxygenNote": "7.3.3",
      "NeedsCompilation": "no",
      "Author": "Lionel Henry [aut, cre], Hadley Wickham [aut] (ORCID: <https://orcid.org/0000-0003-4757-117X>), Posit Software, PBC [cph, fnd]",
      "Maintainer": "Lionel Henry <lionel@posit.co>",
      "Repository": "CRAN"
    },
    "listenv": {
      "Package": "listenv",
      "Version": "0.9.1",
      "Source": "Repository",
      "Depends": [
        "R (>= 3.1.2)"
      ],
      "Suggests": [
        "R.utils",
        "R.rsp",
        "markdown"
      ],
      "VignetteBuilder": "R.rsp",
      "Title": "Environments Behaving (Almost) as Lists",
      "Authors@R": "c(person(\"Henrik\", \"Bengtsson\", role=c(\"aut\", \"cre\", \"cph\"), email = \"henrikb@braju.com\"))",
      "Description": "List environments are environments that have list-like properties.  For instance, the elements of a list environment are ordered and can be accessed and iterated over using index subsetting, e.g. 'x <- listenv(a = 1, b = 2); for (i in seq_along(x)) x[[i]] <- x[[i]] ^ 2; y <- as.list(x)'.",
      "License": "LGPL (>= 2.1)",
      "LazyLoad": "TRUE",
      "URL": "https://listenv.futureverse.org, https://github.com/HenrikBengtsson/listenv",
      "BugReports": "https://github.com/HenrikBengtsson/listenv/issues",
      "RoxygenNote": "7.3.1",
      "NeedsCompilation": "no",
      "Author": "Henrik Bengtsson [aut, cre, cph]",
      "Maintainer": "Henrik Bengtsson <henrikb@braju.com>",
      "Repository": "CRAN"
    },
    "lme4": {
      "Package": "lme4",
      "Version": "1.1-37",
      "Source": "Repository",
      "Title": "Linear Mixed-Effects Models using 'Eigen' and S4",
      "Authors@R": "c( person(\"Douglas\",\"Bates\", role=\"aut\", comment=c(ORCID=\"0000-0001-8316-9503\")), person(\"Martin\",\"Maechler\", role=\"aut\", comment=c(ORCID=\"0000-0002-8685-9910\")), person(\"Ben\",\"Bolker\",email=\"bbolker+lme4@gmail.com\", role=c(\"aut\",\"cre\"), comment=c(ORCID=\"0000-0002-2127-0443\")), person(\"Steven\",\"Walker\",role=\"aut\", comment=c(ORCID=\"0000-0002-4394-9078\")), person(\"Rune Haubo Bojesen\",\"Christensen\", role=\"ctb\", comment=c(ORCID=\"0000-0002-4494-3399\")), person(\"Henrik\",\"Singmann\", role=\"ctb\", comment=c(ORCID=\"0000-0002-4842-3657\")), person(\"Bin\", \"Dai\", role=\"ctb\"), person(\"Fabian\", \"Scheipl\", role=\"ctb\", comment=c(ORCID=\"0000-0001-8172-3603\")), person(\"Gabor\", \"Grothendieck\", role=\"ctb\"), person(\"Peter\", \"Green\", role=\"ctb\", comment=c(ORCID=\"0000-0002-0238-9852\")), person(\"John\", \"Fox\", role=\"ctb\"), person(\"Alexander\", \"Bauer\", role=\"ctb\"), person(\"Pavel N.\", \"Krivitsky\", role=c(\"ctb\",\"cph\"), comment=c(ORCID=\"0000-0002-9101-3362\", \"shared copyright on simulate.formula\")), person(\"Emi\", \"Tanaka\", role = \"ctb\", comment = c(ORCID=\"0000-0002-1455-259X\")), person(\"Mikael\", \"Jagan\", role = \"ctb\", comment = c(ORCID=\"0000-0002-3542-2938\")), person(\"Ross D.\", \"Boylan\", email=\"ross.boylan@ucsf.edu\", role=(\"ctb\"), comment = c(ORCID=\"0009-0003-4123-8090\")) )",
      "Description": "Fit linear and generalized linear mixed-effects models. The models and their components are represented using S4 classes and methods.  The core computational algorithms are implemented using the 'Eigen' C++ library for numerical linear algebra and 'RcppEigen' \"glue\".",
      "Depends": [
        "R (>= 3.6.0)",
        "Matrix",
        "methods",
        "stats"
      ],
      "LinkingTo": [
        "Rcpp (>= 0.10.5)",
        "RcppEigen (>= 0.3.3.9.4)",
        "Matrix (>= 1.2-3)"
      ],
      "Imports": [
        "graphics",
        "grid",
        "splines",
        "utils",
        "parallel",
        "MASS",
        "lattice",
        "boot",
        "nlme (>= 3.1-123)",
        "minqa (>= 1.1.15)",
        "nloptr (>= 1.0.4)",
        "reformulas (>= 0.3.0)"
      ],
      "Suggests": [
        "knitr",
        "rmarkdown",
        "MEMSS",
        "testthat (>= 0.8.1)",
        "ggplot2",
        "mlmRev",
        "optimx (>= 2013.8.6)",
        "gamm4",
        "pbkrtest",
        "HSAUR3",
        "numDeriv",
        "car",
        "dfoptim",
        "mgcv",
        "statmod",
        "rr2",
        "semEff",
        "tibble",
        "merDeriv"
      ],
      "VignetteBuilder": "knitr",
      "LazyData": "yes",
      "License": "GPL (>= 2)",
      "URL": "https://github.com/lme4/lme4/",
      "BugReports": "https://github.com/lme4/lme4/issues",
      "Encoding": "UTF-8",
      "NeedsCompilation": "yes",
      "Author": "Douglas Bates [aut] (<https://orcid.org/0000-0001-8316-9503>), Martin Maechler [aut] (<https://orcid.org/0000-0002-8685-9910>), Ben Bolker [aut, cre] (<https://orcid.org/0000-0002-2127-0443>), Steven Walker [aut] (<https://orcid.org/0000-0002-4394-9078>), Rune Haubo Bojesen Christensen [ctb] (<https://orcid.org/0000-0002-4494-3399>), Henrik Singmann [ctb] (<https://orcid.org/0000-0002-4842-3657>), Bin Dai [ctb], Fabian Scheipl [ctb] (<https://orcid.org/0000-0001-8172-3603>), Gabor Grothendieck [ctb], Peter Green [ctb] (<https://orcid.org/0000-0002-0238-9852>), John Fox [ctb], Alexander Bauer [ctb], Pavel N. Krivitsky [ctb, cph] (<https://orcid.org/0000-0002-9101-3362>, shared copyright on simulate.formula), Emi Tanaka [ctb] (<https://orcid.org/0000-0002-1455-259X>), Mikael Jagan [ctb] (<https://orcid.org/0000-0002-3542-2938>), Ross D. Boylan [ctb] (<https://orcid.org/0009-0003-4123-8090>)",
      "Maintainer": "Ben Bolker <bbolker+lme4@gmail.com>",
      "Repository": "CRAN"
    },
    "lmtest": {
      "Package": "lmtest",
      "Version": "0.9-40",
      "Source": "Repository",
      "Title": "Testing Linear Regression Models",
      "Date": "2022-03-21",
      "Authors@R": "c(person(given = \"Torsten\", family = \"Hothorn\", role = \"aut\", email = \"Torsten.Hothorn@R-project.org\", comment = c(ORCID = \"0000-0001-8301-0471\")), person(given = \"Achim\", family = \"Zeileis\", role = c(\"aut\", \"cre\"), email = \"Achim.Zeileis@R-project.org\", comment = c(ORCID = \"0000-0003-0918-3766\")), person(given = c(\"Richard\", \"W.\"), family = \"Farebrother\", role = \"aut\", comment = \"pan.f\"), person(given = \"Clint\", family = \"Cummins\", role = \"aut\", comment = \"pan.f\"), person(given = \"Giovanni\", family = \"Millo\", role = \"ctb\"), person(given = \"David\", family = \"Mitchell\", role = \"ctb\"))",
      "Description": "A collection of tests, data sets, and examples for diagnostic checking in linear regression models. Furthermore, some generic tools for inference in parametric models are provided.",
      "LazyData": "yes",
      "Depends": [
        "R (>= 3.0.0)",
        "stats",
        "zoo"
      ],
      "Suggests": [
        "car",
        "strucchange",
        "sandwich",
        "dynlm",
        "stats4",
        "survival",
        "AER"
      ],
      "Imports": [
        "graphics"
      ],
      "License": "GPL-2 | GPL-3",
      "NeedsCompilation": "yes",
      "Author": "Torsten Hothorn [aut] (<https://orcid.org/0000-0001-8301-0471>), Achim Zeileis [aut, cre] (<https://orcid.org/0000-0003-0918-3766>), Richard W. Farebrother [aut] (pan.f), Clint Cummins [aut] (pan.f), Giovanni Millo [ctb], David Mitchell [ctb]",
      "Maintainer": "Achim Zeileis <Achim.Zeileis@R-project.org>",
      "Repository": "CRAN"
    },
    "lubridate": {
      "Package": "lubridate",
      "Version": "1.9.4",
      "Source": "Repository",
      "Type": "Package",
      "Title": "Make Dealing with Dates a Little Easier",
      "Authors@R": "c( person(\"Vitalie\", \"Spinu\", , \"spinuvit@gmail.com\", role = c(\"aut\", \"cre\")), person(\"Garrett\", \"Grolemund\", role = \"aut\"), person(\"Hadley\", \"Wickham\", role = \"aut\"), person(\"Davis\", \"Vaughan\", role = \"ctb\"), person(\"Ian\", \"Lyttle\", role = \"ctb\"), person(\"Imanuel\", \"Costigan\", role = \"ctb\"), person(\"Jason\", \"Law\", role = \"ctb\"), person(\"Doug\", \"Mitarotonda\", role = \"ctb\"), person(\"Joseph\", \"Larmarange\", role = \"ctb\"), person(\"Jonathan\", \"Boiser\", role = \"ctb\"), person(\"Chel Hee\", \"Lee\", role = \"ctb\") )",
      "Maintainer": "Vitalie Spinu <spinuvit@gmail.com>",
      "Description": "Functions to work with date-times and time-spans: fast and user friendly parsing of date-time data, extraction and updating of components of a date-time (years, months, days, hours, minutes, and seconds), algebraic manipulation on date-time and time-span objects. The 'lubridate' package has a consistent and memorable syntax that makes working with dates easy and fun.",
      "License": "GPL (>= 2)",
      "URL": "https://lubridate.tidyverse.org, https://github.com/tidyverse/lubridate",
      "BugReports": "https://github.com/tidyverse/lubridate/issues",
      "Depends": [
        "methods",
        "R (>= 3.2)"
      ],
      "Imports": [
        "generics",
        "timechange (>= 0.3.0)"
      ],
      "Suggests": [
        "covr",
        "knitr",
        "rmarkdown",
        "testthat (>= 2.1.0)",
        "vctrs (>= 0.6.5)"
      ],
      "Enhances": [
        "chron",
        "data.table",
        "timeDate",
        "tis",
        "zoo"
      ],
      "VignetteBuilder": "knitr",
      "Config/Needs/website": "tidyverse/tidytemplate",
      "Config/testthat/edition": "3",
      "Encoding": "UTF-8",
      "LazyData": "true",
      "RoxygenNote": "7.2.3",
      "SystemRequirements": "C++11, A system with zoneinfo data (e.g. /usr/share/zoneinfo). On Windows the zoneinfo included with R is used.",
      "Collate": "'Dates.r' 'POSIXt.r' 'util.r' 'parse.r' 'timespans.r' 'intervals.r' 'difftimes.r' 'durations.r' 'periods.r' 'accessors-date.R' 'accessors-day.r' 'accessors-dst.r' 'accessors-hour.r' 'accessors-minute.r' 'accessors-month.r' 'accessors-quarter.r' 'accessors-second.r' 'accessors-tz.r' 'accessors-week.r' 'accessors-year.r' 'am-pm.r' 'time-zones.r' 'numeric.r' 'coercion.r' 'constants.r' 'cyclic_encoding.r' 'data.r' 'decimal-dates.r' 'deprecated.r' 'format_ISO8601.r' 'guess.r' 'hidden.r' 'instants.r' 'leap-years.r' 'ops-addition.r' 'ops-compare.r' 'ops-division.r' 'ops-integer-division.r' 'ops-m+.r' 'ops-modulo.r' 'ops-multiplication.r' 'ops-subtraction.r' 'package.r' 'pretty.r' 'round.r' 'stamp.r' 'tzdir.R' 'update.r' 'vctrs.R' 'zzz.R'",
      "NeedsCompilation": "yes",
      "Author": "Vitalie Spinu [aut, cre], Garrett Grolemund [aut], Hadley Wickham [aut], Davis Vaughan [ctb], Ian Lyttle [ctb], Imanuel Costigan [ctb], Jason Law [ctb], Doug Mitarotonda [ctb], Joseph Larmarange [ctb], Jonathan Boiser [ctb], Chel Hee Lee [ctb]",
      "Repository": "CRAN"
    },
    "magrittr": {
      "Package": "magrittr",
      "Version": "2.0.3",
      "Source": "Repository",
      "Type": "Package",
      "Title": "A Forward-Pipe Operator for R",
      "Authors@R": "c( person(\"Stefan Milton\", \"Bache\", , \"stefan@stefanbache.dk\", role = c(\"aut\", \"cph\"), comment = \"Original author and creator of magrittr\"), person(\"Hadley\", \"Wickham\", , \"hadley@rstudio.com\", role = \"aut\"), person(\"Lionel\", \"Henry\", , \"lionel@rstudio.com\", role = \"cre\"), person(\"RStudio\", role = c(\"cph\", \"fnd\")) )",
      "Description": "Provides a mechanism for chaining commands with a new forward-pipe operator, %>%. This operator will forward a value, or the result of an expression, into the next function call/expression. There is flexible support for the type of right-hand side expressions. For more information, see package vignette.  To quote Rene Magritte, \"Ceci n'est pas un pipe.\"",
      "License": "MIT + file LICENSE",
      "URL": "https://magrittr.tidyverse.org, https://github.com/tidyverse/magrittr",
      "BugReports": "https://github.com/tidyverse/magrittr/issues",
      "Depends": [
        "R (>= 3.4.0)"
      ],
      "Suggests": [
        "covr",
        "knitr",
        "rlang",
        "rmarkdown",
        "testthat"
      ],
      "VignetteBuilder": "knitr",
      "ByteCompile": "Yes",
      "Config/Needs/website": "tidyverse/tidytemplate",
      "Encoding": "UTF-8",
      "RoxygenNote": "7.1.2",
      "NeedsCompilation": "yes",
      "Author": "Stefan Milton Bache [aut, cph] (Original author and creator of magrittr), Hadley Wickham [aut], Lionel Henry [cre], RStudio [cph, fnd]",
      "Maintainer": "Lionel Henry <lionel@rstudio.com>",
      "Repository": "CRAN"
    },
    "memoise": {
      "Package": "memoise",
      "Version": "2.0.1",
      "Source": "Repository",
      "Title": "'Memoisation' of Functions",
      "Authors@R": "c(person(given = \"Hadley\", family = \"Wickham\", role = \"aut\", email = \"hadley@rstudio.com\"), person(given = \"Jim\", family = \"Hester\", role = \"aut\"), person(given = \"Winston\", family = \"Chang\", role = c(\"aut\", \"cre\"), email = \"winston@rstudio.com\"), person(given = \"Kirill\", family = \"Müller\", role = \"aut\", email = \"krlmlr+r@mailbox.org\"), person(given = \"Daniel\", family = \"Cook\", role = \"aut\", email = \"danielecook@gmail.com\"), person(given = \"Mark\", family = \"Edmondson\", role = \"ctb\", email = \"r@sunholo.com\"))",
      "Description": "Cache the results of a function so that when you call it again with the same arguments it returns the previously computed value.",
      "License": "MIT + file LICENSE",
      "URL": "https://memoise.r-lib.org, https://github.com/r-lib/memoise",
      "BugReports": "https://github.com/r-lib/memoise/issues",
      "Imports": [
        "rlang (>= 0.4.10)",
        "cachem"
      ],
      "Suggests": [
        "digest",
        "aws.s3",
        "covr",
        "googleAuthR",
        "googleCloudStorageR",
        "httr",
        "testthat"
      ],
      "Encoding": "UTF-8",
      "RoxygenNote": "7.1.2",
      "NeedsCompilation": "no",
      "Author": "Hadley Wickham [aut], Jim Hester [aut], Winston Chang [aut, cre], Kirill Müller [aut], Daniel Cook [aut], Mark Edmondson [ctb]",
      "Maintainer": "Winston Chang <winston@rstudio.com>",
      "Repository": "CRAN"
    },
    "mfp": {
      "Package": "mfp",
      "Version": "1.5.5.1",
      "Source": "Repository",
      "Date": "2025-09-19",
      "Title": "Multivariable Fractional Polynomials",
      "Authors@R": "c(person(\"Georg\", \"Heinze\", role=c(\"cre\"), email=\"georg.heinze@meduniwien.ac.at\"),  person(\"Gareth\", \"Ambler\", role=c(\"aut\"), email=\"gareth@stats.ucl.ac.uk\"), person(\"Axel\",\"Benner\", role=c(\"aut\"), email=\"benner@dkfz.de\"))",
      "Depends": [
        "R (>= 4.1.0)",
        "survival"
      ],
      "Imports": [
        "numDeriv"
      ],
      "Description": "Multivariable Fractional Polynomial algorithm for model-building. Fractional polynomials are used to represent curvature in regression models. A key reference is Royston and Altman, 1994.",
      "License": "GPL (>= 2)",
      "BugReports": "https://github.com/georgheinze/mfp/issues/",
      "Suggests": [
        "knitr",
        "rmarkdown"
      ],
      "VignetteBuilder": "knitr",
      "NeedsCompilation": "no",
      "Author": "Georg Heinze [cre], Gareth Ambler [aut], Axel Benner [aut]",
      "Maintainer": "Georg Heinze <georg.heinze@meduniwien.ac.at>",
      "Repository": "CRAN"
    },
    "mgcv": {
      "Package": "mgcv",
      "Version": "1.9-3",
      "Source": "Repository",
      "Authors@R": "person(given = \"Simon\", family = \"Wood\", role = c(\"aut\", \"cre\"), email = \"simon.wood@r-project.org\")",
      "Title": "Mixed GAM Computation Vehicle with Automatic Smoothness Estimation",
      "Description": "Generalized additive (mixed) models, some of their extensions and  other generalized ridge regression with multiple smoothing  parameter estimation by (Restricted) Marginal Likelihood,  Generalized Cross Validation and similar, or using iterated  nested Laplace approximation for fully Bayesian inference. See  Wood (2017) <doi:10.1201/9781315370279> for an overview.  Includes a gam() function, a wide variety of smoothers, 'JAGS'  support and distributions beyond the exponential family.",
      "Priority": "recommended",
      "Depends": [
        "R (>= 3.6.0)",
        "nlme (>= 3.1-64)"
      ],
      "Imports": [
        "methods",
        "stats",
        "graphics",
        "Matrix",
        "splines",
        "utils"
      ],
      "Suggests": [
        "parallel",
        "survival",
        "MASS"
      ],
      "LazyLoad": "yes",
      "ByteCompile": "yes",
      "License": "GPL (>= 2)",
      "NeedsCompilation": "yes",
      "Author": "Simon Wood [aut, cre]",
      "Maintainer": "Simon Wood <simon.wood@r-project.org>",
      "Repository": "CRAN"
    },
    "microbenchmark": {
      "Package": "microbenchmark",
      "Version": "1.5.0",
      "Source": "Repository",
      "Title": "Accurate Timing Functions",
      "Description": "Provides infrastructure to accurately measure and compare the execution time of R expressions.",
      "Authors@R": "c(person(\"Olaf\", \"Mersmann\", role=c(\"aut\")), person(\"Claudia\", \"Beleites\", role=c(\"ctb\")), person(\"Rainer\", \"Hurling\", role=c(\"ctb\")), person(\"Ari\", \"Friedman\", role=c(\"ctb\")), person(given=c(\"Joshua\",\"M.\"), family=\"Ulrich\", role=\"cre\", email=\"josh.m.ulrich@gmail.com\"))",
      "URL": "https://github.com/joshuaulrich/microbenchmark/",
      "BugReports": "https://github.com/joshuaulrich/microbenchmark/issues/",
      "License": "BSD_2_clause + file LICENSE",
      "Depends": [
        "R (>= 3.2.0)"
      ],
      "Imports": [
        "graphics",
        "stats"
      ],
      "Suggests": [
        "ggplot2",
        "multcomp",
        "RUnit"
      ],
      "SystemRequirements": "On a Unix-alike, one of the C functions mach_absolute_time (macOS), clock_gettime or gethrtime. If none of these is found, the obsolescent POSIX function gettimeofday will be tried.",
      "ByteCompile": "yes",
      "NeedsCompilation": "yes",
      "Author": "Olaf Mersmann [aut], Claudia Beleites [ctb], Rainer Hurling [ctb], Ari Friedman [ctb], Joshua M. Ulrich [cre]",
      "Maintainer": "Joshua M. Ulrich <josh.m.ulrich@gmail.com>",
      "Repository": "CRAN"
    },
    "mime": {
      "Package": "mime",
      "Version": "0.13",
      "Source": "Repository",
      "Type": "Package",
      "Title": "Map Filenames to MIME Types",
      "Authors@R": "c( person(\"Yihui\", \"Xie\", role = c(\"aut\", \"cre\"), email = \"xie@yihui.name\", comment = c(ORCID = \"0000-0003-0645-5666\", URL = \"https://yihui.org\")), person(\"Jeffrey\", \"Horner\", role = \"ctb\"), person(\"Beilei\", \"Bian\", role = \"ctb\") )",
      "Description": "Guesses the MIME type from a filename extension using the data derived from /etc/mime.types in UNIX-type systems.",
      "Imports": [
        "tools"
      ],
      "License": "GPL",
      "URL": "https://github.com/yihui/mime",
      "BugReports": "https://github.com/yihui/mime/issues",
      "RoxygenNote": "7.3.2",
      "Encoding": "UTF-8",
      "NeedsCompilation": "yes",
      "Author": "Yihui Xie [aut, cre] (<https://orcid.org/0000-0003-0645-5666>, https://yihui.org), Jeffrey Horner [ctb], Beilei Bian [ctb]",
      "Maintainer": "Yihui Xie <xie@yihui.name>",
      "Repository": "CRAN"
    },
    "minqa": {
      "Package": "minqa",
      "Version": "1.2.8",
      "Source": "Repository",
      "Type": "Package",
      "Title": "Derivative-Free Optimization Algorithms by Quadratic Approximation",
      "Authors@R": "c(person(given = \"Douglas\", family = \"Bates\", role = \"aut\"), person(given = c(\"Katharine\", \"M.\"), family = \"Mullen\", role = c(\"aut\", \"cre\"), email = \"katharine.mullen@stat.ucla.edu\"), person(given = c(\"John\", \"C.\"), family = \"Nash\", role = \"aut\"), person(given = \"Ravi\", family = \"Varadhan\", role = \"aut\"))",
      "Maintainer": "Katharine M. Mullen <katharine.mullen@stat.ucla.edu>",
      "Description": "Derivative-free optimization by quadratic approximation based on an interface to Fortran implementations by M. J. D. Powell.",
      "License": "GPL-2",
      "URL": "http://optimizer.r-forge.r-project.org",
      "Imports": [
        "Rcpp (>= 0.9.10)"
      ],
      "LinkingTo": [
        "Rcpp"
      ],
      "SystemRequirements": "GNU make",
      "NeedsCompilation": "yes",
      "Repository": "CRAN",
      "Author": "Douglas Bates [aut], Katharine M. Mullen [aut, cre], John C. Nash [aut], Ravi Varadhan [aut]"
    },
    "mirai": {
      "Package": "mirai",
      "Version": "2.7.1",
      "Source": "Repository",
      "Type": "Package",
      "Title": "Minimalist Async Evaluation Framework for R",
      "Authors@R": "c( person(\"Charlie\", \"Gao\", , \"charlie.gao@posit.co\", role = c(\"aut\", \"cre\"), comment = c(ORCID = \"0000-0002-0750-061X\")), person(\"Joe\", \"Cheng\", , \"joe@posit.co\", role = \"ctb\"), person(\"Posit Software, PBC\", role = c(\"cph\", \"fnd\"), comment = c(ROR = \"03wc8by49\")), person(\"Hibiki AI Limited\", role = \"cph\") )",
      "Description": "Evaluates R expressions asynchronously and in parallel, locally or distributed across networks. An official parallel cluster type for R. Built on 'nanonext' and 'NNG', its non-polling, event-driven architecture scales from a laptop to thousands of processes across high-performance computing clusters and cloud platforms. Features FIFO scheduling with task cancellation and bounded queues, promises for reactive programming, 'OpenTelemetry' distributed tracing, and custom serialization for cross-language data types.",
      "License": "MIT + file LICENSE",
      "URL": "https://mirai.r-lib.org, https://github.com/r-lib/mirai",
      "BugReports": "https://github.com/r-lib/mirai/issues",
      "Depends": [
        "R (>= 3.6)"
      ],
      "Imports": [
        "nanonext (>= 1.9.0)"
      ],
      "Suggests": [
        "cli",
        "later",
        "litedown",
        "mori",
        "otel",
        "otelsdk",
        "secretbase"
      ],
      "Enhances": [
        "parallel",
        "promises"
      ],
      "VignetteBuilder": "litedown",
      "Config/Needs/coverage": "rlang",
      "Config/Needs/website": "tidyverse/tidytemplate",
      "Config/roxygen2/markdown": "TRUE",
      "Config/roxygen2/version": "8.0.0",
      "Config/usethis/last-upkeep": "2025-04-23",
      "Encoding": "UTF-8",
      "NeedsCompilation": "no",
      "Author": "Charlie Gao [aut, cre] (ORCID: <https://orcid.org/0000-0002-0750-061X>), Joe Cheng [ctb], Posit Software, PBC [cph, fnd] (ROR: <https://ror.org/03wc8by49>), Hibiki AI Limited [cph]",
      "Maintainer": "Charlie Gao <charlie.gao@posit.co>",
      "Repository": "CRAN"
    },
    "mitools": {
      "Package": "mitools",
      "Version": "2.4",
      "Source": "Repository",
      "Title": "Tools for Multiple Imputation of Missing Data",
      "Author": "Thomas Lumley",
      "Description": "Tools to perform analyses and combine results from multiple-imputation datasets.",
      "Maintainer": "Thomas Lumley <t.lumley@auckland.ac.nz>",
      "Suggests": [
        "RODBC",
        "foreign"
      ],
      "Imports": [
        "DBI",
        "methods",
        "stats"
      ],
      "License": "GPL-2",
      "NeedsCompilation": "no",
      "Repository": "CRAN"
    },
    "mlbench": {
      "Package": "mlbench",
      "Version": "2.1-8",
      "Source": "Repository",
      "Title": "Machine Learning Benchmark Problems",
      "Date": "2026-03-25",
      "Authors@R": "c(person(\"Friedrich\", \"Leisch\", role = \"aut\", comment = c(ORCID = \"0000-0001-7278-1983\", \"maintainer up to 2024\")), person(\"Evgenia\", \"Dimitriadou\", role = \"aut\"), person(\"Kurt\", \"Hornik\", role = \"cre\", email = \"Kurt.Hornik@R-project.org\", comment = c(ORCID = \"0000-0003-4198-9911\")))",
      "Description": "A collection of artificial and real-world machine learning benchmark problems, including, e.g., several data sets from the UCI repository.",
      "Depends": [
        "R (>= 2.10)"
      ],
      "License": "GPL-2",
      "Suggests": [
        "lattice"
      ],
      "ZipData": "No",
      "NeedsCompilation": "yes",
      "Author": "Friedrich Leisch [aut] (ORCID: <https://orcid.org/0000-0001-7278-1983>, maintainer up to 2024), Evgenia Dimitriadou [aut], Kurt Hornik [cre] (ORCID: <https://orcid.org/0000-0003-4198-9911>)",
      "Maintainer": "Kurt Hornik <Kurt.Hornik@R-project.org>",
      "Repository": "CRAN"
    },
    "mlr3": {
      "Package": "mlr3",
      "Version": "1.6.0",
      "Source": "Repository",
      "Title": "Machine Learning in R - Next Generation",
      "Authors@R": "c( person(\"Michel\", \"Lang\", , \"michellang@gmail.com\", role = \"aut\", comment = c(ORCID = \"0000-0001-9754-0393\")), person(\"Bernd\", \"Bischl\", , \"bernd_bischl@gmx.net\", role = \"aut\", comment = c(ORCID = \"0000-0001-6002-6980\")), person(\"Jakob\", \"Richter\", , \"jakob1richter@gmail.com\", role = \"aut\", comment = c(ORCID = \"0000-0003-4481-5554\")), person(\"Patrick\", \"Schratz\", , \"patrick.schratz@gmail.com\", role = \"aut\", comment = c(ORCID = \"0000-0003-0748-6624\")), person(\"Giuseppe\", \"Casalicchio\", , \"giuseppe.casalicchio@stat.uni-muenchen.de\", role = \"ctb\", comment = c(ORCID = \"0000-0001-5324-5966\")), person(\"Stefan\", \"Coors\", , \"mail@stefancoors.de\", role = \"ctb\", comment = c(ORCID = \"0000-0002-7465-2146\")), person(\"Quay\", \"Au\", , \"quayau@gmail.com\", role = \"ctb\", comment = c(ORCID = \"0000-0002-5252-8902\")), person(\"Martin\", \"Binder\", , \"mlr.developer@mb706.com\", role = \"aut\"), person(\"Florian\", \"Pfisterer\", , \"pfistererf@googlemail.com\", role = \"aut\", comment = c(ORCID = \"0000-0001-8867-762X\")), person(\"Raphael\", \"Sonabend\", , \"raphaelsonabend@gmail.com\", role = \"aut\", comment = c(ORCID = \"0000-0001-9225-4654\")), person(\"Lennart\", \"Schneider\", , \"lennart.sch@web.de\", role = \"ctb\", comment = c(ORCID = \"0000-0003-4152-5308\")), person(\"Marc\", \"Becker\", , \"marcbecker@posteo.de\", role = c(\"cre\", \"aut\"), comment = c(ORCID = \"0000-0002-8115-0400\")), person(\"Sebastian\", \"Fischer\", , \"sebf.fischer@gmail.com\", role = \"aut\", comment = c(ORCID = \"0000-0002-9609-3197\")), person(\"Lona\", \"Koers\", , \"lona.koers@gmail.com\", role = \"ctb\"), person(\"John\", \"Zobolas\", , \"bblodfon@gmail.com\", role = \"ctb\", comment = c(ORCID = \"0000-0002-3609-8674\")), person(\"Maximilian\", \"Mücke\", , \"muecke.maximilian@gmail.com\", role = \"ctb\", comment = c(ORCID = \"0009-0000-9432-9795\")) )",
      "Description": "Efficient, object-oriented programming on the building blocks of machine learning. Provides 'R6' objects for tasks, learners, resamplings, and measures. The package is geared towards scalability and larger datasets by supporting parallelization and out-of-memory data-backends like databases. While 'mlr3' focuses on the core computational operations, add-on packages provide additional functionality.",
      "License": "LGPL-3",
      "URL": "https://mlr3.mlr-org.com, https://github.com/mlr-org/mlr3",
      "BugReports": "https://github.com/mlr-org/mlr3/issues",
      "Depends": [
        "R (>= 3.5.0)"
      ],
      "Imports": [
        "R6 (>= 2.4.1)",
        "backports (>= 1.5.0)",
        "checkmate (>= 2.0.0)",
        "cli",
        "data.table (>= 1.15.0)",
        "evaluate (>= 1.0.4)",
        "future",
        "future.apply (>= 1.5.0)",
        "lgr (>= 0.3.4)",
        "mirai (>= 2.4.1)",
        "methods",
        "mlbench",
        "mlr3measures (>= 1.2.0)",
        "mlr3misc (>= 0.21.0)",
        "parallelly",
        "palmerpenguins",
        "paradox (>= 1.0.1)",
        "uuid"
      ],
      "Suggests": [
        "callr",
        "codetools",
        "datasets",
        "future.callr",
        "mlr3data",
        "progressr",
        "remotes",
        "RhpcBLASctl",
        "rpart",
        "testthat (>= 3.3.0)"
      ],
      "Encoding": "UTF-8",
      "Config/testthat/edition": "3",
      "Config/testthat/parallel": "false",
      "NeedsCompilation": "no",
      "RoxygenNote": "7.3.3",
      "Collate": "'mlr_reflections.R' 'BenchmarkResult.R' 'CallbackResample.R' 'ContextResample.R' 'warn_deprecated.R' 'DataBackend.R' 'DataBackendCbind.R' 'DataBackendDataTable.R' 'DataBackendRbind.R' 'DataBackendRename.R' 'HotstartStack.R' 'Learner.R' 'LearnerClassif.R' 'mlr_learners.R' 'LearnerClassifDebug.R' 'LearnerClassifFeatureless.R' 'LearnerClassifRpart.R' 'LearnerRegr.R' 'LearnerRegrDebug.R' 'LearnerRegrFeatureless.R' 'LearnerRegrRpart.R' 'Measure.R' 'mlr_measures.R' 'MeasureAIC.R' 'MeasureBIC.R' 'MeasureClassif.R' 'MeasureClassifCosts.R' 'MeasureDebug.R' 'MeasureElapsedTime.R' 'MeasureInternalValidScore.R' 'MeasureOOBError.R' 'MeasureRegr.R' 'MeasureRegrPinball.R' 'MeasureRegrRQR.R' 'MeasureRegrRSQ.R' 'MeasureSelectedFeatures.R' 'MeasureSimilarity.R' 'MeasureSimple.R' 'Prediction.R' 'PredictionClassif.R' 'PredictionData.R' 'PredictionDataClassif.R' 'PredictionDataRegr.R' 'PredictionRegr.R' 'ResampleResult.R' 'Resampling.R' 'mlr_resamplings.R' 'ResamplingBootstrap.R' 'ResamplingCV.R' 'ResamplingCustom.R' 'ResamplingCustomCV.R' 'ResamplingHoldout.R' 'ResamplingInsample.R' 'ResamplingLOO.R' 'ResamplingRepeatedCV.R' 'ResamplingSubsampling.R' 'ResultData.R' 'Task.R' 'TaskSupervised.R' 'TaskClassif.R' 'mlr_tasks.R' 'TaskClassif_breast_cancer.R' 'TaskClassif_german_credit.R' 'TaskClassif_iris.R' 'TaskClassif_penguins.R' 'TaskClassif_pima.R' 'TaskClassif_sonar.R' 'TaskClassif_spam.R' 'TaskClassif_wine.R' 'TaskClassif_zoo.R' 'TaskGenerator.R' 'mlr_task_generators.R' 'TaskGenerator2DNormals.R' 'TaskGeneratorCassini.R' 'TaskGeneratorCircle.R' 'TaskGeneratorFriedman1.R' 'TaskGeneratorMoons.R' 'TaskGeneratorPeak.R' 'TaskGeneratorSimplex.R' 'TaskGeneratorSmiley.R' 'TaskGeneratorSpirals.R' 'TaskGeneratorXor.R' 'TaskRegr.R' 'TaskRegr_california_housing.R' 'TaskRegr_mtcars.R' 'TaskUnsupervised.R' 'as_benchmark_result.R' 'as_data_backend.R' 'as_learner.R' 'as_measure.R' 'as_prediction.R' 'as_prediction_classif.R' 'as_prediction_data.R' 'as_prediction_regr.R' 'as_resample_result.R' 'as_resampling.R' 'as_result_data.R' 'as_task.R' 'as_task_classif.R' 'as_task_regr.R' 'as_task_unsupervised.R' 'assertions.R' 'auto_convert.R' 'benchmark.R' 'benchmark_grid.R' 'bibentries.R' 'default_fallback.R' 'default_measures.R' 'fix_factor_levels.R' 'helper.R' 'helper_data_table.R' 'helper_exec.R' 'helper_hashes.R' 'install_pkgs.R' 'marshal.R' 'mlr_callbacks.R' 'mlr_sugar.R' 'mlr_test_helpers.R' 'partition.R' 'predict.R' 'reexports.R' 'resample.R' 'score_roc_measures.R' 'set_threads.R' 'set_validate.R' 'task_converters.R' 'worker.R' 'zzz.R'",
      "Author": "Michel Lang [aut] (ORCID: <https://orcid.org/0000-0001-9754-0393>), Bernd Bischl [aut] (ORCID: <https://orcid.org/0000-0001-6002-6980>), Jakob Richter [aut] (ORCID: <https://orcid.org/0000-0003-4481-5554>), Patrick Schratz [aut] (ORCID: <https://orcid.org/0000-0003-0748-6624>), Giuseppe Casalicchio [ctb] (ORCID: <https://orcid.org/0000-0001-5324-5966>), Stefan Coors [ctb] (ORCID: <https://orcid.org/0000-0002-7465-2146>), Quay Au [ctb] (ORCID: <https://orcid.org/0000-0002-5252-8902>), Martin Binder [aut], Florian Pfisterer [aut] (ORCID: <https://orcid.org/0000-0001-8867-762X>), Raphael Sonabend [aut] (ORCID: <https://orcid.org/0000-0001-9225-4654>), Lennart Schneider [ctb] (ORCID: <https://orcid.org/0000-0003-4152-5308>), Marc Becker [cre, aut] (ORCID: <https://orcid.org/0000-0002-8115-0400>), Sebastian Fischer [aut] (ORCID: <https://orcid.org/0000-0002-9609-3197>), Lona Koers [ctb], John Zobolas [ctb] (ORCID: <https://orcid.org/0000-0002-3609-8674>), Maximilian Mücke [ctb] (ORCID: <https://orcid.org/0009-0000-9432-9795>)",
      "Maintainer": "Marc Becker <marcbecker@posteo.de>",
      "Repository": "CRAN"
    },
    "mlr3learners": {
      "Package": "mlr3learners",
      "Version": "0.14.0",
      "Source": "Repository",
      "Title": "Recommended Learners for 'mlr3'",
      "Authors@R": "c( person(\"Michel\", \"Lang\", , \"michellang@gmail.com\", role = \"aut\", comment = c(ORCID = \"0000-0001-9754-0393\")), person(\"Quay\", \"Au\", , \"quayau@gmail.com\", role = \"aut\", comment = c(ORCID = \"0000-0002-5252-8902\")), person(\"Stefan\", \"Coors\", , \"mail@stefancoors.de\", role = \"aut\", comment = c(ORCID = \"0000-0002-7465-2146\")), person(\"Patrick\", \"Schratz\", , \"patrick.schratz@gmail.com\", role = \"aut\", comment = c(ORCID = \"0000-0003-0748-6624\")), person(\"Marc\", \"Becker\", , \"marcbecker@posteo.de\", role = c(\"cre\", \"aut\"), comment = c(ORCID = \"0000-0002-8115-0400\")), person(\"John\", \"Zobolas\", , \"bblodfon@gmail.com\", role = \"aut\", comment = c(ORCID = \"0000-0002-3609-8674\")) )",
      "Description": "Recommended Learners for 'mlr3'. Extends 'mlr3' with interfaces to essential machine learning packages on CRAN.  This includes, but is not limited to: (penalized) linear and logistic regression, linear and quadratic discriminant analysis, k-nearest neighbors, naive Bayes, support vector machines, and gradient boosting.",
      "License": "LGPL-3",
      "URL": "https://mlr3learners.mlr-org.com, https://github.com/mlr-org/mlr3learners",
      "BugReports": "https://github.com/mlr-org/mlr3learners/issues",
      "Depends": [
        "mlr3 (>= 1.2.0)",
        "R (>= 3.3.0)"
      ],
      "Imports": [
        "checkmate",
        "data.table",
        "methods",
        "mlr3misc (>= 0.9.4)",
        "paradox (>= 1.0.0)",
        "R6"
      ],
      "Suggests": [
        "DiceKriging",
        "e1071",
        "future",
        "glmnet",
        "kknn",
        "knitr",
        "lgr",
        "MASS",
        "mirai",
        "nnet",
        "pracma",
        "ranger",
        "rgenoud",
        "rmarkdown",
        "testthat (>= 3.0.0)",
        "xgboost (>= 3.1.2.1)"
      ],
      "Config/testthat/edition": "3",
      "Encoding": "UTF-8",
      "NeedsCompilation": "yes",
      "RoxygenNote": "7.3.3",
      "Collate": "'aaa.R' 'LearnerClassifCVGlmnet.R' 'LearnerClassifGlmnet.R' 'LearnerClassifKKNN.R' 'LearnerClassifLDA.R' 'LearnerClassifLogReg.R' 'LearnerClassifMultinom.R' 'LearnerClassifNaiveBayes.R' 'LearnerClassifNnet.R' 'LearnerClassifQDA.R' 'LearnerClassifRanger.R' 'LearnerClassifSVM.R' 'LearnerClassifXgboost.R' 'LearnerRegrCVGlmnet.R' 'LearnerRegrGlmnet.R' 'LearnerRegrKKNN.R' 'LearnerRegrKM.R' 'LearnerRegrLM.R' 'LearnerRegrNnet.R' 'LearnerRegrRanger.R' 'LearnerRegrSVM.R' 'LearnerRegrXgboost.R' 'bibentries.R' 'helpers.R' 'helpers_glmnet.R' 'helpers_ranger.R' 'zzz.R'",
      "Author": "Michel Lang [aut] (ORCID: <https://orcid.org/0000-0001-9754-0393>), Quay Au [aut] (ORCID: <https://orcid.org/0000-0002-5252-8902>), Stefan Coors [aut] (ORCID: <https://orcid.org/0000-0002-7465-2146>), Patrick Schratz [aut] (ORCID: <https://orcid.org/0000-0003-0748-6624>), Marc Becker [cre, aut] (ORCID: <https://orcid.org/0000-0002-8115-0400>), John Zobolas [aut] (ORCID: <https://orcid.org/0000-0002-3609-8674>)",
      "Maintainer": "Marc Becker <marcbecker@posteo.de>",
      "Repository": "CRAN"
    },
    "mlr3measures": {
      "Package": "mlr3measures",
      "Version": "1.3.0",
      "Source": "Repository",
      "Title": "Performance Measures for 'mlr3'",
      "Authors@R": "c( person(\"Michel\", \"Lang\", , \"michellang@gmail.com\", role = \"aut\", comment = c(ORCID = \"0000-0001-9754-0393\")), person(\"Martin\", \"Binder\", , \"mlr.developer@mb706.com\", role = \"ctb\"), person(\"Marc\", \"Becker\", , \"marcbecker@posteo.de\", role = c(\"cre\", \"aut\"), comment = c(ORCID = \"0000-0002-8115-0400\")), person(\"Lona\", \"Koers\", , , role = \"aut\") )",
      "Description": "Implements multiple performance measures for supervised learning.  Includes over 40 measures for regression and classification. Additionally, meta information about the performance measures can be queried, e.g. what the best and worst possible performances scores are.",
      "License": "LGPL-3",
      "URL": "https://mlr3measures.mlr-org.com, https://github.com/mlr-org/mlr3measures",
      "BugReports": "https://github.com/mlr-org/mlr3measures/issues",
      "Depends": [
        "R (>= 3.3.0)"
      ],
      "Imports": [
        "checkmate",
        "mlr3misc",
        "PRROC"
      ],
      "Suggests": [
        "testthat (>= 3.0.0)"
      ],
      "Config/testthat/edition": "3",
      "Encoding": "UTF-8",
      "RoxygenNote": "7.3.3",
      "Collate": "'assertions.R' 'bibentries.R' 'measures.R' 'binary_auc.R' 'binary_bbrier.R' 'binary_dor.R' 'binary_fbeta.R' 'binary_fdr.R' 'binary_fn.R' 'binary_fnr.R' 'binary_fomr.R' 'binary_fp.R' 'binary_fpr.R' 'binary_gmean.R' 'binary_gpr.R' 'binary_npv.R' 'binary_ppv.R' 'binary_prauc.R' 'binary_tn.R' 'binary_tnr.R' 'binary_tp.R' 'binary_tpr.R' 'classif_acc.R' 'classif_auc.R' 'classif_bacc.R' 'classif_ce.R' 'classif_logloss.R' 'classif_mbrier.R' 'classif_mcc.R' 'classif_zero_one.R' 'confusion_matrix.R' 'helper.R' 'regr_ae.R' 'regr_ape.R' 'regr_bias.R' 'regr_ktau.R' 'regr_linex.R' 'regr_mae.R' 'regr_mape.R' 'regr_maxae.R' 'regr_maxse.R' 'regr_medae.R' 'regr_medse.R' 'regr_mse.R' 'regr_msle.R' 'regr_pbias.R' 'regr_pinball.R' 'regr_rae.R' 'regr_rmse.R' 'regr_rmsle.R' 'regr_rrse.R' 'regr_rse.R' 'regr_rsq.R' 'regr_sae.R' 'regr_se.R' 'regr_sle.R' 'regr_smape.R' 'regr_srho.R' 'regr_sse.R' 'roxygen.R' 'similarity_jaccard.R' 'similarity_phi.R' 'zzz.R'",
      "NeedsCompilation": "no",
      "Author": "Michel Lang [aut] (ORCID: <https://orcid.org/0000-0001-9754-0393>), Martin Binder [ctb], Marc Becker [cre, aut] (ORCID: <https://orcid.org/0000-0002-8115-0400>), Lona Koers [aut]",
      "Maintainer": "Marc Becker <marcbecker@posteo.de>",
      "Repository": "CRAN"
    },
    "mlr3misc": {
      "Package": "mlr3misc",
      "Version": "0.21.0",
      "Source": "Repository",
      "Title": "Helper Functions for 'mlr3'",
      "Authors@R": "c( person(\"Marc\", \"Becker\", , \"marcbecker@posteo.de\", role = c(\"cre\", \"aut\"), comment = c(ORCID = \"0000-0002-8115-0400\")), person(\"Michel\", \"Lang\", , \"michellang@gmail.com\", role = \"aut\", comment = c(ORCID = \"0000-0001-9754-0393\")), person(\"Patrick\", \"Schratz\", , \"patrick.schratz@gmail.com\", role = \"aut\", comment = c(ORCID = \"0000-0003-0748-6624\")) )",
      "Description": "Frequently used helper functions and assertions used in 'mlr3' and its companion packages. Comes with helper functions for functional programming, for printing, to work with 'data.table', as well as some generally useful 'R6' classes. This package also supersedes the package 'BBmisc'.",
      "License": "LGPL-3",
      "URL": "https://mlr3misc.mlr-org.com, https://github.com/mlr-org/mlr3misc",
      "BugReports": "https://github.com/mlr-org/mlr3misc/issues",
      "Depends": [
        "R (>= 3.4.0)"
      ],
      "Imports": [
        "backports (>= 0.1.5)",
        "checkmate",
        "cli",
        "data.table",
        "digest",
        "methods",
        "R6"
      ],
      "Suggests": [
        "callr",
        "evaluate",
        "mirai",
        "paradox",
        "testthat (>= 3.0.0)"
      ],
      "Config/testthat/edition": "3",
      "Config/testthat/parallel": "true",
      "Encoding": "UTF-8",
      "NeedsCompilation": "yes",
      "RoxygenNote": "7.3.3",
      "Collate": "'Dictionary.R' 'named_list.R' 'Callback.R' 'Context.R' 'as_factor.R' 'as_short_string.R' 'assert_ro_binding.R' 'calculate_hash.R' 'capitalize.R' 'cat_cli.R' 'catn.R' 'check_operators.R' 'check_packages_installed.R' 'chunk.R' 'compose.R' 'compute_mode.R' 'conditions.R' 'count_missing.R' 'crate.R' 'cross_join.R' 'dictionary_sugar.R' 'did_you_mean.R' 'distinct_values.R' 'encapsulate.R' 'enframe.R' 'extract_vars.R' 'format_bib.R' 'formulate.R' 'get_private.R' 'get_seed.R' 'has_element.R' 'ids.R' 'insert_named.R' 'invoke.R' 'is_scalar_na.R' 'keep_in_bounds.R' 'leanify.R' 'load_dataset.R' 'map_values.R' 'modify.R' 'named_vector.R' 'names2.R' 'nin.R' 'open_help.R' 'printf.R' 'probe.R' 'purrr_map.R' 'rcbind.R' 'rd_info.R' 'recycle_vector.R' 'register_namespace_callback.R' 'remove_named.R' 'reorder_vector.R' 'require_namespaces.R' 'rowwise_table.R' 'seq.R' 'set_class.R' 'set_names.R' 'set_params.R' 'shuffle.R' 'str_collapse.R' 'str_indent.R' 'str_trunc.R' 'strip_srcrefs.R' 'to_decimal.R' 'topo_sort.R' 'transpose.R' 'unnest.R' 'warn_deprecated.R' 'which_max.R' 'with_package.R' 'zzz.R'",
      "Author": "Marc Becker [cre, aut] (ORCID: <https://orcid.org/0000-0002-8115-0400>), Michel Lang [aut] (ORCID: <https://orcid.org/0000-0001-9754-0393>), Patrick Schratz [aut] (ORCID: <https://orcid.org/0000-0003-0748-6624>)",
      "Maintainer": "Marc Becker <marcbecker@posteo.de>",
      "Repository": "CRAN"
    },
    "mlr3pipelines": {
      "Package": "mlr3pipelines",
      "Version": "0.11.0",
      "Source": "Repository",
      "Title": "Preprocessing Operators and Pipelines for 'mlr3'",
      "Authors@R": "c(person(given = \"Martin\", family = \"Binder\", role = c(\"aut\", \"cre\"), email = \"mlr.developer@mb706.com\"), person(given = \"Florian\", family = \"Pfisterer\", role = \"aut\", email = \"pfistererf@googlemail.com\", comment = c(ORCID = \"0000-0001-8867-762X\")), person(given = \"Lennart\", family = \"Schneider\", role = \"aut\", email = \"lennart.sch@web.de\", comment = c(ORCID = \"0000-0003-4152-5308\")), person(given = \"Bernd\", family = \"Bischl\", role = \"aut\", email = \"bernd_bischl@gmx.net\", comment = c(ORCID = \"0000-0001-6002-6980\")), person(given = \"Michel\", family = \"Lang\", role = \"aut\", email = \"michellang@gmail.com\", comment = c(ORCID = \"0000-0001-9754-0393\")), person(given = \"Sebastian\", family = \"Fischer\", role = \"aut\", email = \"sebf.fischer@gmail.com\", comment = c(ORCID = \"0000-0002-9609-3197\")), person(given = \"Susanne\", family = \"Dandl\", role = \"aut\", email = \"dandl.susanne@googlemail.com\"), person(given = \"Keno\", family = \"Mersmann\", role = \"ctb\", email = \"keno.mersmann@gmail.com\"), person(given = \"Maximilian\", family = \"Mücke\", role = \"ctb\", email = \"muecke.maximilian@gmail.com\", comment = c(ORCID = \"0009-0000-9432-9795\")), person(given = \"Lona\", family = \"Koers\", role = \"ctb\", email = \"lona.koers@gmail.com\"), person(given = \"Alexander\", family = \"Winterstetter\", role = \"ctb\", email = \"alexander.winterstetter@gmail.com\"))",
      "Description": "Dataflow programming toolkit that enriches 'mlr3' with a diverse set of pipelining operators ('PipeOps') that can be composed into graphs. Operations exist for data preprocessing, model fitting, and ensemble learning. Graphs can themselves be treated as 'mlr3' 'Learners' and can therefore be resampled, benchmarked, and tuned.",
      "License": "LGPL-3",
      "URL": "https://mlr3pipelines.mlr-org.com, https://github.com/mlr-org/mlr3pipelines",
      "BugReports": "https://github.com/mlr-org/mlr3pipelines/issues",
      "Depends": [
        "R (>= 4.1.0)"
      ],
      "Imports": [
        "backports",
        "checkmate",
        "cli",
        "data.table",
        "digest",
        "lgr",
        "mlr3 (>= 0.20.0)",
        "mlr3misc (>= 0.17.0)",
        "paradox (>= 1.0.0)",
        "R6"
      ],
      "Suggests": [
        "ggplot2",
        "glmnet",
        "igraph",
        "knitr",
        "lme4",
        "mlbench",
        "bbotk (>= 0.3.0)",
        "mlr3filters (>= 0.8.1)",
        "mlr3learners",
        "mlr3measures",
        "nloptr",
        "quanteda",
        "rmarkdown",
        "rpart",
        "stopwords",
        "testthat",
        "visNetwork",
        "bestNormalize",
        "fastICA",
        "kernlab",
        "smotefamily",
        "evaluate",
        "NMF",
        "MASS",
        "GenSA",
        "methods",
        "vtreat",
        "future",
        "htmlwidgets",
        "ranger",
        "themis",
        "splines",
        "dimRed",
        "RSpectra",
        "RANN"
      ],
      "ByteCompile": "true",
      "Encoding": "UTF-8",
      "Config/testthat/edition": "3",
      "Config/testthat/parallel": "true",
      "NeedsCompilation": "no",
      "RoxygenNote": "7.3.3",
      "VignetteBuilder": "knitr, rmarkdown",
      "Collate": "'CnfAtom.R' 'CnfClause.R' 'CnfFormula.R' 'CnfFormula_simplify.R' 'CnfSymbol.R' 'CnfUniverse.R' 'FilterEnsemble.R' 'Graph.R' 'GraphLearner.R' 'mlr_pipeops.R' 'multiplicity.R' 'utils.R' 'PipeOp.R' 'PipeOpEnsemble.R' 'LearnerAvg.R' 'NO_OP.R' 'PipeOpTaskPreproc.R' 'PipeOpADAS.R' 'PipeOpBLSmote.R' 'PipeOpBoxCox.R' 'PipeOpBranch.R' 'PipeOpChunk.R' 'PipeOpClassBalancing.R' 'PipeOpClassWeights.R' 'PipeOpClassWeightsEx.R' 'PipeOpClassifAvg.R' 'PipeOpColApply.R' 'PipeOpColRoles.R' 'PipeOpCollapseFactors.R' 'PipeOpCopy.R' 'PipeOpDateFeatures.R' 'PipeOpDecode.R' 'PipeOpEncode.R' 'PipeOpEncodeImpact.R' 'PipeOpEncodeLmer.R' 'PipeOpEncodePL.R' 'PipeOpFeatureUnion.R' 'PipeOpFilter.R' 'PipeOpFixFactors.R' 'PipeOpHistBin.R' 'PipeOpICA.R' 'PipeOpImpute.R' 'PipeOpImputeConstant.R' 'PipeOpImputeHist.R' 'PipeOpImputeLearner.R' 'PipeOpImputeMean.R' 'PipeOpImputeMedian.R' 'PipeOpImputeMode.R' 'PipeOpImputeOOR.R' 'PipeOpImputeSample.R' 'PipeOpInfo.R' 'PipeOpIsomap.R' 'PipeOpKernelPCA.R' 'PipeOpLearner.R' 'PipeOpLearnerCV.R' 'PipeOpLearnerPICVPlus.R' 'PipeOpLearnerQuantiles.R' 'PipeOpMissingIndicators.R' 'PipeOpModelMatrix.R' 'PipeOpMultiplicity.R' 'PipeOpMutate.R' 'PipeOpNMF.R' 'PipeOpNOP.R' 'PipeOpNearmiss.R' 'PipeOpOVR.R' 'PipeOpPCA.R' 'PipeOpProxy.R' 'PipeOpQuantileBin.R' 'PipeOpRandomProjection.R' 'PipeOpRandomResponse.R' 'PipeOpRegrAvg.R' 'PipeOpRemoveConstants.R' 'PipeOpRenameColumns.R' 'PipeOpRowApply.R' 'PipeOpScale.R' 'PipeOpScaleMaxAbs.R' 'PipeOpScaleRange.R' 'PipeOpSelect.R' 'PipeOpSmote.R' 'PipeOpSmoteNC.R' 'PipeOpSpatialSign.R' 'PipeOpSplines.R' 'PipeOpSubsample.R' 'PipeOpTextVectorizer.R' 'PipeOpThreshold.R' 'PipeOpTomek.R' 'PipeOpTrafo.R' 'PipeOpTuneThreshold.R' 'PipeOpUnbranch.R' 'PipeOpVtreat.R' 'PipeOpYeoJohnson.R' 'Selector.R' 'TaskRegr_boston_housing.R' 'assert_graph.R' 'bibentries.R' 'greplicate.R' 'gunion.R' 'mlr_graphs.R' 'operators.R' 'pipeline_bagging.R' 'pipeline_branch.R' 'pipeline_convert_types.R' 'pipeline_greplicate.R' 'pipeline_ovr.R' 'pipeline_robustify.R' 'pipeline_stacking.R' 'pipeline_targettrafo.R' 'po.R' 'ppl.R' 'preproc.R' 'reexports.R' 'typecheck.R' 'zzz.R'",
      "Author": "Martin Binder [aut, cre], Florian Pfisterer [aut] (ORCID: <https://orcid.org/0000-0001-8867-762X>), Lennart Schneider [aut] (ORCID: <https://orcid.org/0000-0003-4152-5308>), Bernd Bischl [aut] (ORCID: <https://orcid.org/0000-0001-6002-6980>), Michel Lang [aut] (ORCID: <https://orcid.org/0000-0001-9754-0393>), Sebastian Fischer [aut] (ORCID: <https://orcid.org/0000-0002-9609-3197>), Susanne Dandl [aut], Keno Mersmann [ctb], Maximilian Mücke [ctb] (ORCID: <https://orcid.org/0009-0000-9432-9795>), Lona Koers [ctb], Alexander Winterstetter [ctb]",
      "Maintainer": "Martin Binder <mlr.developer@mb706.com>",
      "Repository": "CRAN"
    },
    "mlr3tuning": {
      "Package": "mlr3tuning",
      "Version": "1.6.0",
      "Source": "Repository",
      "Title": "Hyperparameter Optimization for 'mlr3'",
      "Authors@R": "c( person(\"Marc\", \"Becker\", , \"marcbecker@posteo.de\", role = c(\"cre\", \"aut\"), comment = c(ORCID = \"0000-0002-8115-0400\")), person(\"Michel\", \"Lang\", , \"michellang@gmail.com\", role = \"aut\", comment = c(ORCID = \"0000-0001-9754-0393\")), person(\"Jakob\", \"Richter\", , \"jakob1richter@gmail.com\", role = \"aut\", comment = c(ORCID = \"0000-0003-4481-5554\")), person(\"Bernd\", \"Bischl\", , \"bernd_bischl@gmx.net\", role = \"aut\", comment = c(ORCID = \"0000-0001-6002-6980\")), person(\"Daniel\", \"Schalk\", , \"daniel.schalk@stat.uni-muenchen.de\", role = \"aut\", comment = c(ORCID = \"0000-0003-0950-1947\")) )",
      "Description": "Hyperparameter optimization package of the 'mlr3' ecosystem. It features highly configurable search spaces via the 'paradox' package and finds optimal hyperparameter configurations for any 'mlr3' learner.  'mlr3tuning' works with several optimization algorithms e.g. Random Search, Iterated Racing, Bayesian Optimization (in 'mlr3mbo') and Hyperband (in 'mlr3hyperband'). Moreover, it can automatically optimize learners and estimate the performance of optimized models with nested resampling.",
      "License": "LGPL-3",
      "URL": "https://mlr3tuning.mlr-org.com, https://github.com/mlr-org/mlr3tuning",
      "BugReports": "https://github.com/mlr-org/mlr3tuning/issues",
      "Depends": [
        "mlr3 (>= 0.23.0)",
        "paradox (>= 1.0.1)",
        "R (>= 3.3.0)"
      ],
      "Imports": [
        "bbotk (>= 1.9.0)",
        "checkmate (>= 2.0.0)",
        "cli",
        "data.table",
        "lgr",
        "mlr3misc (>= 0.15.1)",
        "R6"
      ],
      "Suggests": [
        "adagio",
        "future",
        "GenSA",
        "irace (>= 4.1.0)",
        "knitr",
        "mirai",
        "mlflow",
        "mlr3learners (>= 0.14.0)",
        "mlr3pipelines (>= 0.5.2)",
        "nloptr",
        "processx",
        "redux",
        "rush (>= 0.4.1)",
        "rmarkdown",
        "rpart",
        "testthat (>= 3.0.0)",
        "xgboost (>= 3.1.2.1)"
      ],
      "VignetteBuilder": "knitr",
      "Config/testthat/edition": "3",
      "Config/testthat/parallel": "false",
      "Encoding": "UTF-8",
      "NeedsCompilation": "no",
      "RoxygenNote": "7.3.3",
      "Collate": "'ArchiveAsyncTuning.R' 'ArchiveAsyncTuningFrozen.R' 'ArchiveBatchTuning.R' 'AutoTuner.R' 'CallbackAsyncTuning.R' 'CallbackBatchTuning.R' 'ContextAsyncTuning.R' 'ContextBatchTuning.R' 'ObjectiveTuning.R' 'ObjectiveTuningAsync.R' 'ObjectiveTuningBatch.R' 'mlr_tuners.R' 'Tuner.R' 'TunerAsync.R' 'TunerAsyncDesignPoints.R' 'TunerAsyncFromOptimizerAsync.R' 'TunerAsyncGridSearch.R' 'TunerAsyncRandomSearch.R' 'TunerBatch.R' 'TunerBatchCmaes.R' 'TunerBatchDesignPoints.R' 'TunerBatchFromBatchOptimizer.R' 'TunerBatchGenSA.R' 'TunerBatchGridSearch.R' 'TunerBatchInternal.R' 'TunerBatchIrace.R' 'TunerBatchNLoptr.R' 'TunerBatchRandomSearch.R' 'TuningInstanceBatchSingleCrit.R' 'TuningInstanceAsyncMulticrit.R' 'TuningInstanceAsyncSingleCrit.R' 'TuningInstanceBatchMulticrit.R' 'TuningInstanceMultiCrit.R' 'TuningInstanceSingleCrit.R' 'as_search_space.R' 'as_tuner.R' 'assertions.R' 'auto_tuner.R' 'bibentries.R' 'extract_inner_tuning_archives.R' 'extract_inner_tuning_results.R' 'helper.R' 'mlr_callbacks.R' 'reexport.R' 'sugar.R' 'tune.R' 'tune_nested.R' 'zzz.R'",
      "Author": "Marc Becker [cre, aut] (ORCID: <https://orcid.org/0000-0002-8115-0400>), Michel Lang [aut] (ORCID: <https://orcid.org/0000-0001-9754-0393>), Jakob Richter [aut] (ORCID: <https://orcid.org/0000-0003-4481-5554>), Bernd Bischl [aut] (ORCID: <https://orcid.org/0000-0001-6002-6980>), Daniel Schalk [aut] (ORCID: <https://orcid.org/0000-0003-0950-1947>)",
      "Maintainer": "Marc Becker <marcbecker@posteo.de>",
      "Repository": "CRAN"
    },
    "mnormt": {
      "Package": "mnormt",
      "Version": "2.1.1",
      "Source": "Repository",
      "Date": "2022-09-26",
      "Title": "The Multivariate Normal and t Distributions, and Their Truncated Versions",
      "Author": "Adelchi Azzalini [aut, cre], Alan Genz [aut] (most Fortran code), Alan Miller [ctb] (Fortran routine PHI), Michael J. Wichura  [ctb] (Fortran routine PHINV), G. W. Hill [ctb] (Fortran routine STDINV), Yihong Ge [ctb] (Fortran routines BNVU and MVBVU).",
      "Maintainer": "Adelchi Azzalini <adelchi.azzalini@unipd.it>",
      "Depends": [
        "R (>= 2.2.0)"
      ],
      "Description": "Functions are provided for computing the density and the distribution function of d-dimensional normal and \"t\" random variables, possibly truncated (on one side or two sides),  and for generating random  vectors sampled from these distributions, except sampling from the truncated \"t\". Moments of arbitrary order of a multivariate truncated normal are computed, and converted to cumulants up to order 4.  Probabilities are computed via non-Monte Carlo methods; different routines  are used in the case d=1, d=2, d=3, d>3, if d denotes the dimensionality.",
      "License": "GPL-2 | GPL-3",
      "URL": "http://azzalini.stat.unipd.it/SW/Pkg-mnormt/",
      "NeedsCompilation": "yes",
      "Encoding": "UTF-8",
      "Repository": "CRAN"
    },
    "modeldata": {
      "Package": "modeldata",
      "Version": "1.4.0",
      "Source": "Repository",
      "Title": "Data Sets Useful for Modeling Examples",
      "Authors@R": "c( person(\"Max\", \"Kuhn\", , \"max@posit.co\", role = c(\"aut\", \"cre\")), person(given = \"Posit Software, PBC\", role = c(\"cph\", \"fnd\")) )",
      "Description": "Data sets used for demonstrating or testing model-related packages are contained in this package.",
      "License": "MIT + file LICENSE",
      "URL": "https://modeldata.tidymodels.org, https://github.com/tidymodels/modeldata",
      "BugReports": "https://github.com/tidymodels/modeldata/issues",
      "Depends": [
        "R (>= 3.4)"
      ],
      "Imports": [
        "dplyr",
        "MASS",
        "purrr",
        "rlang",
        "tibble"
      ],
      "Suggests": [
        "covr",
        "testthat (>= 3.0.0)",
        "ggplot2"
      ],
      "Config/Needs/website": "tidyverse/tidytemplate, tidymodels/tidymodels",
      "Config/testthat/edition": "3",
      "Encoding": "UTF-8",
      "LazyData": "true",
      "LazyDataCompression": "xz",
      "RoxygenNote": "7.3.1",
      "NeedsCompilation": "no",
      "Author": "Max Kuhn [aut, cre], Posit Software, PBC [cph, fnd]",
      "Maintainer": "Max Kuhn <max@posit.co>",
      "Repository": "CRAN"
    },
    "modelenv": {
      "Package": "modelenv",
      "Version": "0.2.0",
      "Source": "Repository",
      "Title": "Provide Tools to Register Models for Use in 'tidymodels'",
      "Authors@R": "c( person(\"Emil\", \"Hvitfeldt\", , \"emil.hvitfeldt@posit.co\", role = c(\"aut\", \"cre\"), comment = c(ORCID = \"0000-0002-0679-1945\")), person(given = \"Posit Software, PBC\", role = c(\"cph\", \"fnd\")) )",
      "Description": "An developer focused, low dependency package in 'tidymodels' that provides functions to register how models are to be used. Functions to register models are complimented with accessor functions to retrieve registered model information to aid in model fitting and error handling.",
      "License": "MIT + file LICENSE",
      "Encoding": "UTF-8",
      "RoxygenNote": "7.3.2",
      "Imports": [
        "cli",
        "glue",
        "rlang (>= 1.1.0)",
        "tibble",
        "vctrs"
      ],
      "Suggests": [
        "covr",
        "testthat (>= 3.0.0)"
      ],
      "Config/Needs/website": "tidyverse/tidytemplate",
      "Config/testthat/edition": "3",
      "URL": "https://github.com/tidymodels/modelenv, http://modelenv.tidymodels.org/",
      "BugReports": "https://github.com/tidymodels/modelenv/issues",
      "NeedsCompilation": "no",
      "Author": "Emil Hvitfeldt [aut, cre] (<https://orcid.org/0000-0002-0679-1945>), Posit Software, PBC [cph, fnd]",
      "Maintainer": "Emil Hvitfeldt <emil.hvitfeldt@posit.co>",
      "Repository": "CRAN"
    },
    "modelr": {
      "Package": "modelr",
      "Version": "0.1.11",
      "Source": "Repository",
      "Title": "Modelling Functions that Work with the Pipe",
      "Authors@R": "c( person(\"Hadley\", \"Wickham\", , \"hadley@posit.co\", role = c(\"aut\", \"cre\")), person(\"Posit Software, PBC\", role = c(\"cph\", \"fnd\")) )",
      "Description": "Functions for modelling that help you seamlessly integrate modelling into a pipeline of data manipulation and visualisation.",
      "License": "GPL-3",
      "URL": "https://modelr.tidyverse.org, https://github.com/tidyverse/modelr",
      "BugReports": "https://github.com/tidyverse/modelr/issues",
      "Depends": [
        "R (>= 3.2)"
      ],
      "Imports": [
        "broom",
        "magrittr",
        "purrr (>= 0.2.2)",
        "rlang (>= 1.0.6)",
        "tibble",
        "tidyr (>= 0.8.0)",
        "tidyselect",
        "vctrs"
      ],
      "Suggests": [
        "compiler",
        "covr",
        "ggplot2",
        "testthat (>= 3.0.0)"
      ],
      "Config/Needs/website": "tidyverse/tidytemplate",
      "Encoding": "UTF-8",
      "LazyData": "true",
      "RoxygenNote": "7.2.3",
      "Config/testthat/edition": "3",
      "NeedsCompilation": "no",
      "Author": "Hadley Wickham [aut, cre], Posit Software, PBC [cph, fnd]",
      "Maintainer": "Hadley Wickham <hadley@posit.co>",
      "Repository": "CRAN"
    },
    "modgo": {
      "Package": "modgo",
      "Version": "1.0.1",
      "Source": "Repository",
      "Type": "Package",
      "Title": "Mock Data Generation",
      "Date": "2024-08-21",
      "Maintainer": "Georgios Koliopanos <george.koliopanos@cardio-care.ch>",
      "Description": "Generation of synthetic data from a real dataset using the combination of rank normal inverse transformation with the calculation of correlation matrix <doi:10.1055/a-2048-7692>. Completely artificial data may be generated through the use of Generalized Lambda Distribution and Generalized Poisson Distribution <doi:10.1201/9781420038040>. Quantitative, binary, ordinal categorical, and survival data may be simulated. Functionalities are offered to generate synthetic data sets according to user's needs.",
      "Authors@R": "c(person(given = \"Andreas\", family = \"Ziegler\", role = \"aut\"), person(given = c(\"Francisco\", \"Miguel\"), family = \"Echevarria\", role = \"aut\"), person(given = \"Georgios\", family = \"Koliopanos\", role = \"cre\", email = \"george.koliopanos@cardio-care.ch\"))",
      "Encoding": "UTF-8",
      "RoxygenNote": "7.3.2",
      "Suggests": [
        "knitr",
        "rmarkdown"
      ],
      "VignetteBuilder": "knitr",
      "License": "GPL-3",
      "Depends": [
        "R (>= 4.1)"
      ],
      "Imports": [
        "ggplot2 (>= 3.4.0)",
        "patchwork (>= 1.1.2)",
        "wesanderson (>= 0.3.6.9000)",
        "Matrix (>= 1.6.1.1)",
        "ggcorrplot (>= 0.1.4.1)",
        "gridExtra (>= 2.3)",
        "psych (>= 2.2.9)",
        "GLDEX (>= 2.0.0.9.2)",
        "MASS (>= 7.3)",
        "gp (>= 1.0)",
        "stats",
        "utils",
        "survival"
      ],
      "NeedsCompilation": "no",
      "Author": "Andreas Ziegler [aut], Francisco Miguel Echevarria [aut], Georgios Koliopanos [cre]",
      "Repository": "CRAN"
    },
    "multcomp": {
      "Package": "multcomp",
      "Version": "1.4-28",
      "Source": "Repository",
      "Title": "Simultaneous Inference in General Parametric Models",
      "Date": "2025-01-29",
      "Authors@R": "c(person(\"Torsten\", \"Hothorn\", role = c(\"aut\", \"cre\"),  email = \"Torsten.Hothorn@R-project.org\", comment = c(ORCID = \"0000-0001-8301-0471\")),  person(\"Frank\", \"Bretz\", role = \"aut\"),  person(\"Peter\", \"Westfall\", role = \"aut\"), person(\"Richard M.\", \"Heiberger\", role = \"ctb\"), person(\"Andre\", \"Schuetzenmeister\", role = \"ctb\"), person(\"Susan\", \"Scheibe\", role = \"ctb\"))",
      "Description": "Simultaneous tests and confidence intervals for general linear hypotheses in parametric models, including  linear, generalized linear, linear mixed effects, and survival models. The package includes demos reproducing analyzes presented in the book \"Multiple Comparisons Using R\" (Bretz, Hothorn,  Westfall, 2010, CRC Press).",
      "Depends": [
        "stats",
        "graphics",
        "mvtnorm (>= 1.0-10)",
        "survival (>= 2.39-4)",
        "TH.data (>= 1.0-2)"
      ],
      "Imports": [
        "sandwich (>= 2.3-0)",
        "codetools"
      ],
      "Suggests": [
        "lme4 (>= 0.999375-16)",
        "nlme",
        "robustbase",
        "coin",
        "MASS",
        "foreign",
        "xtable",
        "lmtest",
        "coxme (>= 2.2-1)",
        "SimComp",
        "ISwR",
        "tram (>= 0.2-5)",
        "fixest (>= 0.10)",
        "glmmTMB",
        "DoseFinding",
        "HH",
        "asd",
        "gsDesign",
        "lattice"
      ],
      "URL": "http://multcomp.R-forge.R-project.org, https://www.routledge.com/Multiple-Comparisons-Using-R/Bretz-Hothorn-Westfall/p/book/9781584885740",
      "LazyData": "yes",
      "License": "GPL-2",
      "NeedsCompilation": "no",
      "Author": "Torsten Hothorn [aut, cre] (<https://orcid.org/0000-0001-8301-0471>), Frank Bretz [aut], Peter Westfall [aut], Richard M. Heiberger [ctb], Andre Schuetzenmeister [ctb], Susan Scheibe [ctb]",
      "Maintainer": "Torsten Hothorn <Torsten.Hothorn@R-project.org>",
      "Repository": "CRAN"
    },
    "mvtnorm": {
      "Package": "mvtnorm",
      "Version": "1.3-3",
      "Source": "Repository",
      "Title": "Multivariate Normal and t Distributions",
      "Date": "2025-01-09",
      "Authors@R": "c(person(\"Alan\", \"Genz\", role = \"aut\"), person(\"Frank\", \"Bretz\", role = \"aut\"), person(\"Tetsuhisa\", \"Miwa\", role = \"aut\"), person(\"Xuefei\", \"Mi\", role = \"aut\"), person(\"Friedrich\", \"Leisch\", role = \"ctb\"), person(\"Fabian\", \"Scheipl\", role = \"ctb\"), person(\"Bjoern\", \"Bornkamp\", role = \"ctb\", comment = c(ORCID = \"0000-0002-6294-8185\")), person(\"Martin\", \"Maechler\", role = \"ctb\", comment = c(ORCID = \"0000-0002-8685-9910\")), person(\"Torsten\", \"Hothorn\", role = c(\"aut\", \"cre\"), email = \"Torsten.Hothorn@R-project.org\", comment = c(ORCID = \"0000-0001-8301-0471\")))",
      "Description": "Computes multivariate normal and t probabilities, quantiles, random deviates,  and densities. Log-likelihoods for multivariate Gaussian models and Gaussian copulae  parameterised by Cholesky factors of covariance or precision matrices are implemented  for interval-censored and exact data, or a mix thereof. Score functions for these  log-likelihoods are available. A class representing multiple lower triangular matrices  and corresponding methods are part of this package.",
      "Imports": [
        "stats"
      ],
      "Depends": [
        "R(>= 3.5.0)"
      ],
      "Suggests": [
        "qrng",
        "numDeriv"
      ],
      "License": "GPL-2",
      "URL": "http://mvtnorm.R-forge.R-project.org",
      "NeedsCompilation": "yes",
      "Author": "Alan Genz [aut], Frank Bretz [aut], Tetsuhisa Miwa [aut], Xuefei Mi [aut], Friedrich Leisch [ctb], Fabian Scheipl [ctb], Bjoern Bornkamp [ctb] (<https://orcid.org/0000-0002-6294-8185>), Martin Maechler [ctb] (<https://orcid.org/0000-0002-8685-9910>), Torsten Hothorn [aut, cre] (<https://orcid.org/0000-0001-8301-0471>)",
      "Maintainer": "Torsten Hothorn <Torsten.Hothorn@R-project.org>",
      "Repository": "CRAN"
    },
    "naniar": {
      "Package": "naniar",
      "Version": "1.1.0",
      "Source": "Repository",
      "Type": "Package",
      "Title": "Data Structures, Summaries, and Visualisations for Missing Data",
      "Authors@R": "c( person(\"Nicholas\", \"Tierney\",  role = c(\"aut\", \"cre\"), email = \"nicholas.tierney@gmail.com\",  comment = c(ORCID = \"https://orcid.org/0000-0003-1460-8722\")), person(\"Di\", \"Cook\", role = \"aut\", email = \"dicook@monash.edu\",  comment = c(ORCID = \"https://orcid.org/0000-0002-3813-7155\")), person(\"Miles\", \"McBain\", role = \"aut\", email = \"miles.mcbain@gmail.com\", comment = c(ORCID = \"https://orcid.org/0000-0003-2865-2548\")),  person(\"Colin\", \"Fay\",  role = \"aut\",  email = \"contact@colinfay.me\", comment = c(ORCID = \"https://orcid.org/0000-0001-7343-1846\")), person(\"Mitchell\", \"O'Hara-Wild\", role = \"ctb\"), person(\"Jim\", \"Hester\",  role = \"ctb\",  email = \"james.f.hester@gmail.com\"), person(\"Luke\", \"Smith\",  role = \"ctb\"), person(\"Andrew\", \"Heiss\",  role = \"ctb\", email = \"andrew@andrewheiss.com\",  comment = c(ORCID = \"https://orcid.org/0000-0002-3948-3914\")) )",
      "Description": "Missing values are ubiquitous in data and need to be explored and handled in the initial stages of analysis. 'naniar' provides data  structures and functions that facilitate the plotting of missing values and  examination of imputations. This allows missing data dependencies to be  explored with minimal deviation from the common work patterns of 'ggplot2'  and tidy data. The work is fully discussed at Tierney & Cook (2023)  <doi:10.18637/jss.v105.i07>.",
      "License": "MIT + file LICENSE",
      "LazyData": "TRUE",
      "ByteCompile": "TRUE",
      "Suggests": [
        "knitr",
        "rmarkdown",
        "testthat (>= 3.0.0)",
        "rpart",
        "rpart.plot",
        "covr",
        "gridExtra",
        "wakefield",
        "vdiffr",
        "here",
        "simputation",
        "imputeTS",
        "Hmisc",
        "spelling"
      ],
      "VignetteBuilder": "knitr",
      "Depends": [
        "R (>= 3.1.2)"
      ],
      "Imports": [
        "dplyr",
        "ggplot2",
        "purrr",
        "tidyr",
        "tibble (>= 2.0.0)",
        "norm",
        "magrittr",
        "stats",
        "visdat",
        "rlang (>= 1.1.0)",
        "forcats",
        "viridis",
        "glue",
        "UpSetR",
        "cli",
        "vctrs",
        "lifecycle"
      ],
      "Collate": "'add-cols.R' 'add-n-prop-miss.R' 'any-na-complete.R' 'cast-shadows.R' 'data-common-na-numbers.R' 'data-common-na-strings.R' 'data-oceanbuoys.R' 'data-pedestrian.R' 'data-riskfactors.R' 'legend-draw.R' 'geom-miss-point.R' 'geom2plotly.R' 'gg-miss-case-cumsum.R' 'gg-miss-case.R' 'gg-miss-fct.R' 'gg-miss-span.R' 'gg-miss-upset.R' 'gg-miss-var-cumsum.R' 'gg-miss-var.R' 'gg-miss-which.R' 'impute-factor.R' 'impute-fixed.R' 'impute-median.R' 'impute-mode.R' 'impute-zero.R' 'impute_below.R' 'impute_mean.R' 'label-miss.R' 'mcar-test.R' 'miss-complete-x-pct-prop.R' 'miss-prop-pct-summary.R' 'miss-scan-count.R' 'miss-x-cumsum.R' 'miss-x-run.R' 'miss-x-span.R' 'miss-x-summary.R' 'miss-x-table.R' 'n-prop-miss-complete-rows.R' 'n-prop-miss-complete.R' 'n-var-miss.R' 'nabular.R' 'naniar-ggproto.R' 'naniar-package.R' 'prop-pct-var-case-miss-complete.R' 'replace-to-na.R' 'replace-with-na.R' 'replace_na_with.R' 'scoped-replace-with-na.R' 'set-n-prop-miss.R' 'shade.R' 'shadow-recode.R' 'shadow-shifters.R' 'shadows.R' 'stat-miss-point.R' 'utils.R' 'where-na.R'",
      "URL": "https://github.com/njtierney/naniar, http://naniar.njtierney.com/",
      "BugReports": "https://github.com/njtierney/naniar/issues",
      "Encoding": "UTF-8",
      "RoxygenNote": "7.3.1",
      "Language": "en-US",
      "Config/testthat/edition": "3",
      "NeedsCompilation": "no",
      "Author": "Nicholas Tierney [aut, cre] (<https://orcid.org/0000-0003-1460-8722>), Di Cook [aut] (<https://orcid.org/0000-0002-3813-7155>), Miles McBain [aut] (<https://orcid.org/0000-0003-2865-2548>), Colin Fay [aut] (<https://orcid.org/0000-0001-7343-1846>), Mitchell O'Hara-Wild [ctb], Jim Hester [ctb], Luke Smith [ctb], Andrew Heiss [ctb] (<https://orcid.org/0000-0002-3948-3914>)",
      "Maintainer": "Nicholas Tierney <nicholas.tierney@gmail.com>",
      "Repository": "CRAN"
    },
    "nanonext": {
      "Package": "nanonext",
      "Version": "1.9.1",
      "Source": "Repository",
      "Type": "Package",
      "Title": "Lightweight Toolkit for Messaging, Concurrency and the Web",
      "Authors@R": "c( person(\"Charlie\", \"Gao\", , \"charlie.gao@posit.co\", role = c(\"aut\", \"cre\"), comment = c(ORCID = \"0000-0002-0750-061X\")), person(\"Posit Software, PBC\", role = c(\"cph\", \"fnd\"), comment = c(ROR = \"03wc8by49\")), person(\"Hibiki AI Limited\", role = \"cph\"), person(\"Staysail Systems, Inc.\", role = \"cph\", comment = \"NNG library\"), person(\"Capitar IT Group BV\", role = \"cph\", comment = \"NNG library\"), person(\"The Mbed TLS Contributors\", role = \"cph\", comment = \"Mbed TLS library\"), person(\"Pierre\", \"L'Ecuyer\", role = \"cph\", comment = \"RngStreams library\"), person(\"sakura authors\", role = \"cph\", comment = \"Serialization hooks\"), person(\"R Consortium\", role = \"fnd\", comment = c(ROR = \"01z833950\")) )",
      "Description": "R binding for NNG (Nanomsg Next Gen), a successor to ZeroMQ. A toolkit for messaging, concurrency and the web. High-performance socket messaging over in-process, IPC, TCP, WebSocket and secure TLS transports implements 'Scalability Protocols', a standard for common communications patterns including publish/subscribe, request/reply and survey. A threaded concurrency framework with intuitive 'aio' objects that resolve automatically upon completion of asynchronous operations, and synchronisation primitives that allow R to wait on events signalled by concurrent threads. A unified HTTP server hosting REST endpoints, WebSocket connections and streaming on a single port, with a built-in HTTP client.",
      "License": "MIT + file LICENSE",
      "URL": "https://nanonext.r-lib.org, https://github.com/r-lib/nanonext",
      "BugReports": "https://github.com/r-lib/nanonext/issues",
      "Depends": [
        "R (>= 3.6)"
      ],
      "Suggests": [
        "later",
        "litedown"
      ],
      "Enhances": [
        "promises"
      ],
      "VignetteBuilder": "litedown",
      "Biarch": "true",
      "Config/build/compilation-database": "true",
      "Config/Needs/website": "tidyverse/tidytemplate",
      "Config/roxygen2/markdown": "TRUE",
      "Config/roxygen2/version": "8.0.0",
      "Config/usethis/last-upkeep": "2025-04-23",
      "Encoding": "UTF-8",
      "SystemRequirements": "'libnng' >= 1.11 and 'libmbedtls' >= 2.5, or 'cmake' to compile NNG and/or Mbed TLS included in package sources",
      "NeedsCompilation": "yes",
      "Author": "Charlie Gao [aut, cre] (ORCID: <https://orcid.org/0000-0002-0750-061X>), Posit Software, PBC [cph, fnd] (ROR: <https://ror.org/03wc8by49>), Hibiki AI Limited [cph], Staysail Systems, Inc. [cph] (NNG library), Capitar IT Group BV [cph] (NNG library), The Mbed TLS Contributors [cph] (Mbed TLS library), Pierre L'Ecuyer [cph] (RngStreams library), sakura authors [cph] (Serialization hooks), R Consortium [fnd] (ROR: <https://ror.org/01z833950>)",
      "Maintainer": "Charlie Gao <charlie.gao@posit.co>",
      "Repository": "CRAN"
    },
    "nlme": {
      "Package": "nlme",
      "Version": "3.1-168",
      "Source": "Repository",
      "Date": "2025-03-31",
      "Priority": "recommended",
      "Title": "Linear and Nonlinear Mixed Effects Models",
      "Authors@R": "c(person(\"José\", \"Pinheiro\", role = \"aut\", comment = \"S version\"), person(\"Douglas\", \"Bates\", role = \"aut\", comment = \"up to 2007\"), person(\"Saikat\", \"DebRoy\", role = \"ctb\", comment = \"up to 2002\"), person(\"Deepayan\", \"Sarkar\", role = \"ctb\", comment = \"up to 2005\"), person(\"EISPACK authors\", role = \"ctb\", comment = \"src/rs.f\"), person(\"Siem\", \"Heisterkamp\", role = \"ctb\", comment = \"Author fixed sigma\"), person(\"Bert\", \"Van Willigen\",role = \"ctb\", comment = \"Programmer fixed sigma\"), person(\"Johannes\", \"Ranke\", role = \"ctb\", comment = \"varConstProp()\"), person(\"R Core Team\", email = \"R-core@R-project.org\", role = c(\"aut\", \"cre\"), comment = c(ROR = \"02zz1nj61\")))",
      "Contact": "see 'MailingList'",
      "Description": "Fit and compare Gaussian linear and nonlinear mixed-effects models.",
      "Depends": [
        "R (>= 3.6.0)"
      ],
      "Imports": [
        "graphics",
        "stats",
        "utils",
        "lattice"
      ],
      "Suggests": [
        "MASS",
        "SASmixed"
      ],
      "LazyData": "yes",
      "Encoding": "UTF-8",
      "License": "GPL (>= 2)",
      "BugReports": "https://bugs.r-project.org",
      "MailingList": "R-help@r-project.org",
      "URL": "https://svn.r-project.org/R-packages/trunk/nlme/",
      "NeedsCompilation": "yes",
      "Author": "José Pinheiro [aut] (S version), Douglas Bates [aut] (up to 2007), Saikat DebRoy [ctb] (up to 2002), Deepayan Sarkar [ctb] (up to 2005), EISPACK authors [ctb] (src/rs.f), Siem Heisterkamp [ctb] (Author fixed sigma), Bert Van Willigen [ctb] (Programmer fixed sigma), Johannes Ranke [ctb] (varConstProp()), R Core Team [aut, cre] (02zz1nj61)",
      "Maintainer": "R Core Team <R-core@R-project.org>",
      "Repository": "CRAN"
    },
    "nloptr": {
      "Package": "nloptr",
      "Version": "2.2.1",
      "Source": "Repository",
      "Type": "Package",
      "Title": "R Interface to NLopt",
      "Authors@R": "c(person(\"Jelmer\", \"Ypma\", role = \"aut\", email = \"uctpjyy@ucl.ac.uk\"), person(c(\"Steven\", \"G.\"), \"Johnson\", role = \"aut\", comment = \"author of the NLopt C library\"), person(\"Aymeric\", \"Stamm\", role = c(\"ctb\", \"cre\"), email = \"aymeric.stamm@cnrs.fr\", comment = c(ORCID = \"0000-0002-8725-3654\")), person(c(\"Hans\", \"W.\"), \"Borchers\", role = \"ctb\", email = \"hwborchers@googlemail.com\"), person(\"Dirk\", \"Eddelbuettel\", role = \"ctb\", email = \"edd@debian.org\"), person(\"Brian\", \"Ripley\", role = \"ctb\", comment = \"build process on multiple OS\"), person(\"Kurt\", \"Hornik\", role = \"ctb\", comment = \"build process on multiple OS\"), person(\"Julien\", \"Chiquet\", role = \"ctb\"), person(\"Avraham\", \"Adler\", role = \"ctb\",  email = \"Avraham.Adler@gmail.com\", comment = c(ORCID = \"0000-0002-3039-0703\")), person(\"Xiongtao\", \"Dai\", role = \"ctb\"), person(\"Jeroen\", \"Ooms\", role = \"ctb\", email = \"jeroen@berkeley.edu\"), person(\"Tomas\", \"Kalibera\", role = \"ctb\"), person(\"Mikael\", \"Jagan\", role = \"ctb\"))",
      "Description": "Solve optimization problems using an R interface to NLopt. NLopt is a  free/open-source library for nonlinear optimization, providing a common interface for a number of different free optimization routines available online as well as original implementations of various other algorithms. See <https://nlopt.readthedocs.io/en/latest/NLopt_Algorithms/> for more information on the available algorithms. Building from included sources  requires 'CMake'. On Linux and 'macOS', if a suitable system build of  NLopt (2.7.0 or later) is found, it is used; otherwise, it is built  from included sources via 'CMake'. On Windows, NLopt is obtained through  'rwinlib' for 'R <= 4.1.x' or grabbed from the appropriate toolchain for 'R >= 4.2.0'.",
      "License": "LGPL (>= 3)",
      "SystemRequirements": "cmake (>= 3.2.0) which is used only on Linux or macOS systems when no system build of nlopt (>= 2.7.0) can be found.",
      "Encoding": "UTF-8",
      "RoxygenNote": "7.3.2",
      "Suggests": [
        "knitr",
        "rmarkdown",
        "covr",
        "tinytest"
      ],
      "VignetteBuilder": "knitr",
      "URL": "https://github.com/astamm/nloptr, https://astamm.github.io/nloptr/",
      "BugReports": "https://github.com/astamm/nloptr/issues",
      "NeedsCompilation": "yes",
      "UseLTO": "yes",
      "Author": "Jelmer Ypma [aut], Steven G. Johnson [aut] (author of the NLopt C library), Aymeric Stamm [ctb, cre] (<https://orcid.org/0000-0002-8725-3654>), Hans W. Borchers [ctb], Dirk Eddelbuettel [ctb], Brian Ripley [ctb] (build process on multiple OS), Kurt Hornik [ctb] (build process on multiple OS), Julien Chiquet [ctb], Avraham Adler [ctb] (<https://orcid.org/0000-0002-3039-0703>), Xiongtao Dai [ctb], Jeroen Ooms [ctb], Tomas Kalibera [ctb], Mikael Jagan [ctb]",
      "Maintainer": "Aymeric Stamm <aymeric.stamm@cnrs.fr>",
      "Repository": "CRAN"
    },
    "nnet": {
      "Package": "nnet",
      "Version": "7.3-20",
      "Source": "Repository",
      "Priority": "recommended",
      "Date": "2025-01-01",
      "Depends": [
        "R (>= 3.0.0)",
        "stats",
        "utils"
      ],
      "Suggests": [
        "MASS"
      ],
      "Authors@R": "c(person(\"Brian\", \"Ripley\", role = c(\"aut\", \"cre\", \"cph\"), email = \"Brian.Ripley@R-project.org\"), person(\"William\", \"Venables\", role = \"cph\"))",
      "Description": "Software for feed-forward neural networks with a single hidden layer, and for multinomial log-linear models.",
      "Title": "Feed-Forward Neural Networks and Multinomial Log-Linear Models",
      "ByteCompile": "yes",
      "License": "GPL-2 | GPL-3",
      "URL": "http://www.stats.ox.ac.uk/pub/MASS4/",
      "NeedsCompilation": "yes",
      "Author": "Brian Ripley [aut, cre, cph], William Venables [cph]",
      "Maintainer": "Brian Ripley <Brian.Ripley@R-project.org>",
      "Repository": "CRAN"
    },
    "norm": {
      "Package": "norm",
      "Version": "1.0-11.1",
      "Source": "Repository",
      "Date": "2023-06-18",
      "Title": "Analysis of Multivariate Normal Datasets with Missing Values",
      "Author": "Ported to R by Alvaro A. Novo <alvaro@novo-online.net>. Original by Joseph L. Schafer <jls@stat.psu.edu>.",
      "Maintainer": "John Fox <jfox@mcmaster.ca>",
      "Description": "An integrated set of functions for the analysis of  multivariate normal datasets with missing values, including implementation of the EM algorithm, data augmentation, and multiple imputation.",
      "License": "GPL (>= 2)",
      "Imports": [
        "stats"
      ],
      "Repository": "CRAN",
      "Repository/R-Forge/Project": "norm",
      "Repository/R-Forge/Revision": "15",
      "Repository/R-Forge/DateTimeStamp": "2023-06-18 14:31:55",
      "NeedsCompilation": "yes"
    },
    "numDeriv": {
      "Package": "numDeriv",
      "Version": "2016.8-1.1",
      "Source": "Repository",
      "Title": "Accurate Numerical Derivatives",
      "Description": "Methods for calculating (usually) accurate numerical first and second order derivatives. Accurate calculations  are done using 'Richardson''s' extrapolation or, when applicable, a complex step derivative is available. A simple difference  method is also provided. Simple difference is (usually) less accurate but is much quicker than 'Richardson''s' extrapolation and provides a  useful cross-check.  Methods are provided for real scalar and vector valued functions.",
      "Depends": [
        "R (>= 2.11.1)"
      ],
      "LazyLoad": "yes",
      "ByteCompile": "yes",
      "License": "GPL-2",
      "Copyright": "2006-2011, Bank of Canada. 2012-2016, Paul Gilbert",
      "Author": "Paul Gilbert and Ravi Varadhan",
      "Maintainer": "Paul Gilbert <pgilbert.ttv9z@ncf.ca>",
      "URL": "http://optimizer.r-forge.r-project.org/",
      "NeedsCompilation": "no",
      "Repository": "CRAN"
    },
    "optparse": {
      "Package": "optparse",
      "Version": "1.7.5",
      "Source": "Repository",
      "Encoding": "UTF-8",
      "Type": "Package",
      "Title": "Command Line Option Parser",
      "Authors@R": "c(person(\"Trevor L.\", \"Davis\", role=c(\"aut\", \"cre\"), email=\"trevor.l.davis@gmail.com\", comment = c(ORCID = \"0000-0001-6341-4639\")), person(\"Allen\", \"Day\", role=\"ctb\", comment=\"Some documentation and examples ported from the getopt package.\"), person(\"Python Software Foundation\", role=\"ctb\", comment=\"Some documentation from the optparse Python module.\"), person(\"Steve\", \"Lianoglou\", role=\"ctb\"), person(\"Jim\", \"Nikelski\", role=\"ctb\"), person(\"Kirill\", \"Müller\", role=\"ctb\"), person(\"Peter\", \"Humburg\", role=\"ctb\"),  person(\"Rich\", \"FitzJohn\", role=\"ctb\"), person(\"Gyu Jin\", \"Choi\", role=\"ctb\"))",
      "Description": "A command line parser inspired by Python's 'optparse' library to be used with Rscript to write \"#!\" shebang scripts that accept short and long flag/options.",
      "License": "GPL (>= 2)",
      "Copyright": "See file (inst/)COPYRIGHTS.",
      "URL": "https://github.com/trevorld/r-optparse",
      "BugReports": "https://github.com/trevorld/r-optparse/issues",
      "LazyLoad": "yes",
      "Depends": [
        "R (>= 3.6.0)"
      ],
      "Imports": [
        "methods",
        "getopt (>= 1.20.2)"
      ],
      "Suggests": [
        "knitr (>= 1.15.19)",
        "stringr",
        "testthat"
      ],
      "VignetteBuilder": "knitr",
      "RoxygenNote": "7.3.1",
      "NeedsCompilation": "no",
      "Author": "Trevor L. Davis [aut, cre] (<https://orcid.org/0000-0001-6341-4639>), Allen Day [ctb] (Some documentation and examples ported from the getopt package.), Python Software Foundation [ctb] (Some documentation from the optparse Python module.), Steve Lianoglou [ctb], Jim Nikelski [ctb], Kirill Müller [ctb], Peter Humburg [ctb], Rich FitzJohn [ctb], Gyu Jin Choi [ctb]",
      "Maintainer": "Trevor L. Davis <trevor.l.davis@gmail.com>",
      "Repository": "CRAN"
    },
    "palmerpenguins": {
      "Package": "palmerpenguins",
      "Version": "0.1.1",
      "Source": "Repository",
      "Title": "Palmer Archipelago (Antarctica) Penguin Data",
      "Date": "2022-08-12",
      "Authors@R": "c( person(given = \"Allison\", family = \"Horst\", role = c(\"aut\", \"cre\"), email = \"ahorst@ucsb.edu\", comment = c(ORCID = \"0000-0002-6047-5564\")), person(given = \"Alison\", family = \"Hill\", role = c(\"aut\"), email = \"apresstats@gmail.com\", comment = c(ORCID = \"0000-0002-8082-1890\")), person(given = \"Kristen\", family = \"Gorman\", role = c(\"aut\"), email = \"kbgorman@alaska.edu\", comment = c(ORCID = \"0000-0002-0258-9264\")) )",
      "Description": "Size measurements, clutch observations, and blood isotope ratios for adult foraging Adélie, Chinstrap, and Gentoo penguins observed on islands in the Palmer Archipelago near Palmer Station, Antarctica. Data were collected and made available by Dr. Kristen Gorman and the Palmer Station Long Term Ecological Research (LTER) Program.",
      "License": "CC0",
      "Encoding": "UTF-8",
      "LazyData": "true",
      "RoxygenNote": "7.2.1.9000",
      "Depends": [
        "R (>= 2.10)"
      ],
      "Suggests": [
        "knitr",
        "rmarkdown",
        "tibble",
        "ggplot2",
        "dplyr",
        "tidyr",
        "recipes"
      ],
      "URL": "https://allisonhorst.github.io/palmerpenguins/, https://github.com/allisonhorst/palmerpenguins",
      "BugReports": "https://github.com/allisonhorst/palmerpenguins/issues",
      "NeedsCompilation": "no",
      "Author": "Allison Horst [aut, cre] (<https://orcid.org/0000-0002-6047-5564>), Alison Hill [aut] (<https://orcid.org/0000-0002-8082-1890>), Kristen Gorman [aut] (<https://orcid.org/0000-0002-0258-9264>)",
      "Maintainer": "Allison Horst <ahorst@ucsb.edu>",
      "Repository": "CRAN"
    },
    "paradox": {
      "Package": "paradox",
      "Version": "1.0.1",
      "Source": "Repository",
      "Type": "Package",
      "Title": "Define and Work with Parameter Spaces for Complex Algorithms",
      "Authors@R": "c(person(given = \"Michel\", family = \"Lang\", role = \"aut\", email = \"michellang@gmail.com\", comment = c(ORCID = \"0000-0001-9754-0393\")), person(given = \"Bernd\", family = \"Bischl\", role = \"aut\", email = \"bernd_bischl@gmx.net\", comment = c(ORCID = \"0000-0001-6002-6980\")), person(given = \"Jakob\", family = \"Richter\", role = \"aut\", email = \"jakob1richter@gmail.com\", comment = c(ORCID = \"0000-0003-4481-5554\")), person(given = \"Xudong\", family = \"Sun\", role = \"aut\", email = \"smilesun.east@gmail.com\", comment = c(ORCID = \"0000-0003-3269-2307\")), person(given = \"Martin\", family = \"Binder\", role = c(\"aut\", \"cre\"),  email = \"mlr.developer@mb706.com\"), person(given = \"Marc\", family = \"Becker\", role = \"ctb\", email = \"marcbecker@posteo.de\", comment = c(ORCID = \"0000-0002-8115-0400\")))",
      "Description": "Define parameter spaces, constraints and dependencies for arbitrary algorithms, to program on such spaces. Also includes statistical designs and random samplers. Objects are implemented as 'R6' classes.",
      "License": "LGPL-3",
      "URL": "https://paradox.mlr-org.com, https://github.com/mlr-org/paradox",
      "BugReports": "https://github.com/mlr-org/paradox/issues",
      "Imports": [
        "backports",
        "checkmate",
        "data.table",
        "methods",
        "mlr3misc (>= 0.9.4)",
        "R6"
      ],
      "Suggests": [
        "rmarkdown",
        "mlr3learners",
        "e1071",
        "knitr",
        "lhs",
        "spacefillr",
        "testthat"
      ],
      "Encoding": "UTF-8",
      "Config/testthat/edition": "3",
      "Config/testthat/parallel": "false",
      "NeedsCompilation": "no",
      "RoxygenNote": "7.3.2",
      "VignetteBuilder": "knitr",
      "Collate": "'Condition.R' 'Design.R' 'Domain.R' 'Domain_methods.R' 'NoDefault.R' 'ParamDbl.R' 'ParamFct.R' 'ParamInt.R' 'ParamLgl.R' 'ParamSet.R' 'ParamSetCollection.R' 'ParamUty.R' 'Sampler.R' 'Sampler1D.R' 'SamplerHierarchical.R' 'SamplerJointIndep.R' 'SamplerUnif.R' 'asserts.R' 'default_values.R' 'generate_design_grid.R' 'generate_design_lhs.R' 'generate_design_random.R' 'generate_design_sobol.R' 'helper.R' 'ps.R' 'ps_replicate.R' 'ps_union.R' 'reexports.R' 'to_tune.R' 'zzz.R'",
      "Author": "Michel Lang [aut] (<https://orcid.org/0000-0001-9754-0393>), Bernd Bischl [aut] (<https://orcid.org/0000-0001-6002-6980>), Jakob Richter [aut] (<https://orcid.org/0000-0003-4481-5554>), Xudong Sun [aut] (<https://orcid.org/0000-0003-3269-2307>), Martin Binder [aut, cre], Marc Becker [ctb] (<https://orcid.org/0000-0002-8115-0400>)",
      "Maintainer": "Martin Binder <mlr.developer@mb706.com>",
      "Repository": "CRAN"
    },
    "parallelly": {
      "Package": "parallelly",
      "Version": "1.45.0",
      "Source": "Repository",
      "Title": "Enhancing the 'parallel' Package",
      "Imports": [
        "parallel",
        "tools",
        "utils"
      ],
      "Suggests": [
        "commonmark",
        "base64enc"
      ],
      "VignetteBuilder": "parallelly",
      "Authors@R": "c( person(\"Henrik\", \"Bengtsson\", role = c(\"aut\", \"cre\", \"cph\"), email = \"henrikb@braju.com\", comment = c(ORCID = \"0000-0002-7579-5165\")), person(\"Mike\", \"Cheng\", role = c(\"ctb\"), email = \"mikefc@coolbutuseless.com\") )",
      "Description": "Utility functions that enhance the 'parallel' package and support the built-in parallel backends of the 'future' package.  For example, availableCores() gives the number of CPU cores available to your R process as given by the operating system, 'cgroups' and Linux containers, R options, and environment variables, including those set by job schedulers on high-performance compute clusters. If none is set, it will fall back to parallel::detectCores(). Another example is makeClusterPSOCK(), which is backward compatible with parallel::makePSOCKcluster() while doing a better job in setting up remote cluster workers without the need for configuring the firewall to do port-forwarding to your local computer.",
      "License": "LGPL (>= 2.1)",
      "LazyLoad": "TRUE",
      "ByteCompile": "TRUE",
      "URL": "https://parallelly.futureverse.org, https://github.com/futureverse/parallelly",
      "BugReports": "https://github.com/futureverse/parallelly/issues",
      "Language": "en-US",
      "Encoding": "UTF-8",
      "RoxygenNote": "7.3.2",
      "NeedsCompilation": "yes",
      "Author": "Henrik Bengtsson [aut, cre, cph] (ORCID: <https://orcid.org/0000-0002-7579-5165>), Mike Cheng [ctb]",
      "Maintainer": "Henrik Bengtsson <henrikb@braju.com>",
      "Repository": "CRAN"
    },
    "parsnip": {
      "Package": "parsnip",
      "Version": "1.3.2",
      "Source": "Repository",
      "Title": "A Common API to Modeling and Analysis Functions",
      "Authors@R": "c( person(\"Max\", \"Kuhn\", , \"max@posit.co\", role = c(\"aut\", \"cre\")), person(\"Davis\", \"Vaughan\", , \"davis@posit.co\", role = \"aut\"), person(\"Emil\", \"Hvitfeldt\", , \"emil.hvitfeldt@posit.co\", role = \"ctb\"), person(\"Posit Software, PBC\", role = c(\"cph\", \"fnd\"), comment = c(ROR = \"03wc8by49\")) )",
      "Maintainer": "Max Kuhn <max@posit.co>",
      "Description": "A common interface is provided to allow users to specify a model without having to remember the different argument names across different functions or computational engines (e.g. 'R', 'Spark', 'Stan', 'H2O', etc).",
      "License": "MIT + file LICENSE",
      "URL": "https://github.com/tidymodels/parsnip, https://parsnip.tidymodels.org/",
      "BugReports": "https://github.com/tidymodels/parsnip/issues",
      "Depends": [
        "R (>= 4.1)"
      ],
      "Imports": [
        "cli",
        "dplyr (>= 1.1.0)",
        "generics (>= 0.1.2)",
        "ggplot2",
        "globals",
        "glue",
        "hardhat (>= 1.4.1)",
        "lifecycle",
        "magrittr",
        "pillar",
        "prettyunits",
        "purrr (>= 1.0.0)",
        "rlang (>= 1.1.0)",
        "sparsevctrs (>= 0.2.0)",
        "stats",
        "tibble (>= 2.1.1)",
        "tidyr (>= 1.3.0)",
        "utils",
        "vctrs (>= 0.6.0)",
        "withr"
      ],
      "Suggests": [
        "bench",
        "C50",
        "covr",
        "dials (>= 1.1.0)",
        "earth",
        "ggrepel",
        "keras",
        "kernlab",
        "kknn",
        "knitr",
        "LiblineaR",
        "MASS",
        "Matrix",
        "methods",
        "mgcv",
        "modeldata",
        "nlme",
        "prodlim",
        "ranger (>= 0.12.0)",
        "remotes",
        "rmarkdown",
        "rpart",
        "sparklyr (>= 1.0.0)",
        "survival",
        "tensorflow",
        "testthat (>= 3.0.0)",
        "xgboost (>= 1.5.0.1)"
      ],
      "VignetteBuilder": "knitr",
      "ByteCompile": "true",
      "Config/Needs/website": "brulee, C50, dbarts, earth, glmnet, keras, kernlab, kknn, LiblineaR, mgcv, nnet, parsnip, quantreg, randomForest, ranger, rpart, rstanarm, tidymodels/tidymodels, tidyverse/tidytemplate, rstudio/reticulate, xgboost, rmarkdown",
      "Config/rcmdcheck/ignore-inconsequential-notes": "true",
      "Config/testthat/edition": "3",
      "Encoding": "UTF-8",
      "LazyData": "true",
      "RoxygenNote": "7.3.2",
      "NeedsCompilation": "no",
      "Author": "Max Kuhn [aut, cre], Davis Vaughan [aut], Emil Hvitfeldt [ctb], Posit Software, PBC [cph, fnd] (ROR: <https://ror.org/03wc8by49>)",
      "Repository": "CRAN"
    },
    "patchwork": {
      "Package": "patchwork",
      "Version": "1.3.1",
      "Source": "Repository",
      "Type": "Package",
      "Title": "The Composer of Plots",
      "Authors@R": "person(given = \"Thomas Lin\", family = \"Pedersen\", role = c(\"cre\", \"aut\"), email = \"thomasp85@gmail.com\", comment = c(ORCID = \"0000-0002-5147-4711\"))",
      "Maintainer": "Thomas Lin Pedersen <thomasp85@gmail.com>",
      "Description": "The 'ggplot2' package provides a strong API for sequentially  building up a plot, but does not concern itself with composition of multiple plots. 'patchwork' is a package that expands the API to allow for  arbitrarily complex composition of plots by, among others, providing  mathematical operators for combining multiple plots. Other packages that try  to address this need (but with a different approach) are 'gridExtra' and  'cowplot'.",
      "License": "MIT + file LICENSE",
      "Encoding": "UTF-8",
      "Imports": [
        "ggplot2 (>= 3.0.0)",
        "gtable (>= 0.3.6)",
        "grid",
        "stats",
        "grDevices",
        "utils",
        "graphics",
        "rlang (>= 1.0.0)",
        "cli",
        "farver"
      ],
      "RoxygenNote": "7.3.2",
      "URL": "https://patchwork.data-imaginist.com, https://github.com/thomasp85/patchwork",
      "BugReports": "https://github.com/thomasp85/patchwork/issues",
      "Suggests": [
        "knitr",
        "rmarkdown",
        "gridGraphics",
        "gridExtra",
        "ragg",
        "testthat (>= 2.1.0)",
        "vdiffr",
        "covr",
        "png",
        "gt (>= 0.11.0)"
      ],
      "VignetteBuilder": "knitr",
      "Config/Needs/website": "gifski",
      "NeedsCompilation": "no",
      "Author": "Thomas Lin Pedersen [cre, aut] (ORCID: <https://orcid.org/0000-0002-5147-4711>)",
      "Repository": "CRAN"
    },
    "pbkrtest": {
      "Package": "pbkrtest",
      "Version": "0.5.4",
      "Source": "Repository",
      "Title": "Parametric Bootstrap, Kenward-Roger and Satterthwaite Based Methods for Test in Mixed Models",
      "Authors@R": "c( person(given = \"Ulrich\", family = \"Halekoh\", email = \"uhalekoh@health.sdu.dk\", role = c(\"aut\", \"cph\")), person(given = \"Søren\", family = \"Højsgaard\", email = \"sorenh@math.aau.dk\", role = c(\"aut\", \"cre\", \"cph\")) )",
      "Maintainer": "Søren Højsgaard <sorenh@math.aau.dk>",
      "Description": "Computes p-values based on (a) Satterthwaite or Kenward-Rogers degree of freedom methods and (b) parametric bootstrap for mixed effects models as implemented in the 'lme4' package. Implements parametric bootstrap test for generalized linear mixed models as implemented in 'lme4' and generalized linear models. The package is documented in the paper by Halekoh and Højsgaard, (2012, <doi:10.18637/jss.v059.i09>).  Please see 'citation(\"pbkrtest\")' for citation details.",
      "URL": "https://people.math.aau.dk/~sorenh/software/pbkrtest/",
      "Depends": [
        "R (>= 4.2.0)",
        "lme4 (>= 1.1.31)"
      ],
      "Imports": [
        "broom",
        "dplyr",
        "MASS",
        "methods",
        "numDeriv",
        "Matrix (>= 1.2.3)",
        "doBy (>= 4.6.22)"
      ],
      "Suggests": [
        "markdown",
        "knitr"
      ],
      "Encoding": "UTF-8",
      "VignetteBuilder": "knitr",
      "License": "GPL (>= 2)",
      "ByteCompile": "Yes",
      "RoxygenNote": "7.3.2",
      "LazyData": "true",
      "NeedsCompilation": "no",
      "Author": "Ulrich Halekoh [aut, cph], Søren Højsgaard [aut, cre, cph]",
      "Repository": "CRAN"
    },
    "pillar": {
      "Package": "pillar",
      "Version": "1.11.1",
      "Source": "Repository",
      "Title": "Coloured Formatting for Columns",
      "Authors@R": "c(person(given = \"Kirill\", family = \"M\\u00fcller\", role = c(\"aut\", \"cre\"), email = \"kirill@cynkra.com\", comment = c(ORCID = \"0000-0002-1416-3412\")), person(given = \"Hadley\", family = \"Wickham\", role = \"aut\"), person(given = \"RStudio\", role = \"cph\"))",
      "Description": "Provides 'pillar' and 'colonnade' generics designed for formatting columns of data using the full range of colours provided by modern terminals.",
      "License": "MIT + file LICENSE",
      "URL": "https://pillar.r-lib.org/, https://github.com/r-lib/pillar",
      "BugReports": "https://github.com/r-lib/pillar/issues",
      "Imports": [
        "cli (>= 2.3.0)",
        "glue",
        "lifecycle",
        "rlang (>= 1.0.2)",
        "utf8 (>= 1.1.0)",
        "utils",
        "vctrs (>= 0.5.0)"
      ],
      "Suggests": [
        "bit64",
        "DBI",
        "debugme",
        "DiagrammeR",
        "dplyr",
        "formattable",
        "ggplot2",
        "knitr",
        "lubridate",
        "nanotime",
        "nycflights13",
        "palmerpenguins",
        "rmarkdown",
        "scales",
        "stringi",
        "survival",
        "testthat (>= 3.1.1)",
        "tibble",
        "units (>= 0.7.2)",
        "vdiffr",
        "withr"
      ],
      "VignetteBuilder": "knitr",
      "Encoding": "UTF-8",
      "RoxygenNote": "7.3.3.9000",
      "Config/testthat/edition": "3",
      "Config/testthat/parallel": "true",
      "Config/testthat/start-first": "format_multi_fuzz, format_multi_fuzz_2, format_multi, ctl_colonnade, ctl_colonnade_1, ctl_colonnade_2",
      "Config/autostyle/scope": "line_breaks",
      "Config/autostyle/strict": "true",
      "Config/gha/extra-packages": "units=?ignore-before-r=4.3.0",
      "Config/Needs/website": "tidyverse/tidytemplate",
      "NeedsCompilation": "no",
      "Author": "Kirill Müller [aut, cre] (ORCID: <https://orcid.org/0000-0002-1416-3412>), Hadley Wickham [aut], RStudio [cph]",
      "Maintainer": "Kirill Müller <kirill@cynkra.com>",
      "Repository": "CRAN"
    },
    "pkgconfig": {
      "Package": "pkgconfig",
      "Version": "2.0.3",
      "Source": "Repository",
      "Title": "Private Configuration for 'R' Packages",
      "Author": "Gábor Csárdi",
      "Maintainer": "Gábor Csárdi <csardi.gabor@gmail.com>",
      "Description": "Set configuration options on a per-package basis. Options set by a given package only apply to that package, other packages are unaffected.",
      "License": "MIT + file LICENSE",
      "LazyData": "true",
      "Imports": [
        "utils"
      ],
      "Suggests": [
        "covr",
        "testthat",
        "disposables (>= 1.0.3)"
      ],
      "URL": "https://github.com/r-lib/pkgconfig#readme",
      "BugReports": "https://github.com/r-lib/pkgconfig/issues",
      "Encoding": "UTF-8",
      "NeedsCompilation": "no",
      "Repository": "CRAN"
    },
    "plotrix": {
      "Package": "plotrix",
      "Version": "3.8-4",
      "Source": "Repository",
      "Date": "2023-11-09",
      "Title": "Various Plotting Functions",
      "Author": "Jim Lemon, Ben Bolker, Sander Oom, Eduardo Klein, Barry Rowlingson, Hadley Wickham, Anupam Tyagi, Olivier Eterradossi, Gabor Grothendieck, Michael Toews, John Kane, Rolf Turner, Carl Witthoft, Julian Stander, Thomas Petzoldt, Remko Duursma, Elisa Biancotto, Ofir Levy, Christophe Dutang, Peter Solymos, Robby Engelmann,  Michael Hecker, Felix Steinbeck, Hans Borchers, Henrik Singmann, Ted Toal, Derek Ogle, Darshan Baral, Ulrike Groemping, Bill Venables, The CRAN Team, Duncan Murdoch",
      "Maintainer": "Duncan Murdoch <murdoch.duncan@gmail.com>",
      "Imports": [
        "grDevices",
        "graphics",
        "stats",
        "utils"
      ],
      "Description": "Lots of plots, various labeling, axis and color scaling functions. The author/maintainer died in September 2023.",
      "License": "GPL (>= 2)",
      "NeedsCompilation": "no",
      "Depends": [
        "R (>= 3.5.0)"
      ],
      "Repository": "CRAN",
      "URL": "https://github.com/dmurdoch/plotrix",
      "BugReports": "https://github.com/dmurdoch/plotrix/issues"
    },
    "plyr": {
      "Package": "plyr",
      "Version": "1.8.9",
      "Source": "Repository",
      "Title": "Tools for Splitting, Applying and Combining Data",
      "Authors@R": "person(\"Hadley\", \"Wickham\", , \"hadley@rstudio.com\", role = c(\"aut\", \"cre\"))",
      "Description": "A set of tools that solves a common set of problems: you need to break a big problem down into manageable pieces, operate on each piece and then put all the pieces back together.  For example, you might want to fit a model to each spatial location or time point in your study, summarise data by panels or collapse high-dimensional arrays to simpler summary statistics. The development of 'plyr' has been generously supported by 'Becton Dickinson'.",
      "License": "MIT + file LICENSE",
      "URL": "http://had.co.nz/plyr, https://github.com/hadley/plyr",
      "BugReports": "https://github.com/hadley/plyr/issues",
      "Depends": [
        "R (>= 3.1.0)"
      ],
      "Imports": [
        "Rcpp (>= 0.11.0)"
      ],
      "Suggests": [
        "abind",
        "covr",
        "doParallel",
        "foreach",
        "iterators",
        "itertools",
        "tcltk",
        "testthat"
      ],
      "LinkingTo": [
        "Rcpp"
      ],
      "Encoding": "UTF-8",
      "LazyData": "true",
      "RoxygenNote": "7.2.3",
      "NeedsCompilation": "yes",
      "Author": "Hadley Wickham [aut, cre]",
      "Maintainer": "Hadley Wickham <hadley@rstudio.com>",
      "Repository": "CRAN"
    },
    "polspline": {
      "Package": "polspline",
      "Version": "1.1.25",
      "Source": "Repository",
      "Date": "2024-05-10",
      "Maintainer": "Charles Kooperberg <clk@fredhutch.org>",
      "Title": "Polynomial Spline Routines",
      "Authors@R": "c(person(\"Charles\", \"Kooperberg\", role = c(\"aut\", \"cre\"), email = \"clk@fredhutch.org\"), person(\"Cleve\", \"Moler\", role = \"ctb\", comment = \"LINPACK routines in src\"), person(\"Jack\", \"Dongarra\", role = \"ctb\", comment = \"LINPACK routines in src\"))",
      "Description": "Routines for the polynomial spline fitting routines hazard regression, hazard estimation with flexible tails, logspline, lspec, polyclass, and polymars, by C. Kooperberg and co-authors.",
      "Imports": [
        "stats",
        "graphics"
      ],
      "License": "GPL (>= 2)",
      "NeedsCompilation": "yes",
      "Author": "Charles Kooperberg [aut, cre], Cleve Moler [ctb] (LINPACK routines in src), Jack Dongarra [ctb] (LINPACK routines in src)",
      "Repository": "CRAN"
    },
    "prettyunits": {
      "Package": "prettyunits",
      "Version": "1.2.0",
      "Source": "Repository",
      "Title": "Pretty, Human Readable Formatting of Quantities",
      "Authors@R": "c( person(\"Gabor\", \"Csardi\", email=\"csardi.gabor@gmail.com\", role=c(\"aut\", \"cre\")), person(\"Bill\", \"Denney\", email=\"wdenney@humanpredictions.com\", role=c(\"ctb\"), comment=c(ORCID=\"0000-0002-5759-428X\")), person(\"Christophe\", \"Regouby\", email=\"christophe.regouby@free.fr\", role=c(\"ctb\")) )",
      "Description": "Pretty, human readable formatting of quantities. Time intervals: '1337000' -> '15d 11h 23m 20s'. Vague time intervals: '2674000' -> 'about a month ago'. Bytes: '1337' -> '1.34 kB'. Rounding: '99' with 3 significant digits -> '99.0' p-values: '0.00001' -> '<0.0001'. Colors: '#FF0000' -> 'red'. Quantities: '1239437' -> '1.24 M'.",
      "License": "MIT + file LICENSE",
      "URL": "https://github.com/r-lib/prettyunits",
      "BugReports": "https://github.com/r-lib/prettyunits/issues",
      "Depends": [
        "R(>= 2.10)"
      ],
      "Suggests": [
        "codetools",
        "covr",
        "testthat"
      ],
      "RoxygenNote": "7.2.3",
      "Encoding": "UTF-8",
      "NeedsCompilation": "no",
      "Author": "Gabor Csardi [aut, cre], Bill Denney [ctb] (<https://orcid.org/0000-0002-5759-428X>), Christophe Regouby [ctb]",
      "Maintainer": "Gabor Csardi <csardi.gabor@gmail.com>",
      "Repository": "CRAN"
    },
    "prodlim": {
      "Package": "prodlim",
      "Version": "2025.04.28",
      "Source": "Repository",
      "Title": "Product-Limit Estimation for Censored Event History Analysis",
      "Authors@R": "person(given = c(\"Thomas\", \"A.\"), family = \"Gerds\", role = c(\"aut\", \"cre\"), email = \"tag@biostat.ku.dk\")",
      "Description": "Fast and user friendly implementation of nonparametric estimators for censored event history (survival) analysis. Kaplan-Meier and Aalen-Johansen method.",
      "Depends": [
        "R (>= 4.1.0)"
      ],
      "Imports": [
        "Rcpp (>= 0.11.5)",
        "stats",
        "rlang",
        "data.table",
        "grDevices",
        "ggplot2",
        "graphics",
        "diagram",
        "survival",
        "KernSmooth",
        "lava"
      ],
      "Suggests": [
        "tibble",
        "pammtools",
        "ggthemes"
      ],
      "LinkingTo": [
        "Rcpp"
      ],
      "Maintainer": "Thomas A. Gerds <tag@biostat.ku.dk>",
      "BugReports": "https://github.com/tagteam/prodlim/issues",
      "License": "GPL (>= 2)",
      "RoxygenNote": "7.3.2",
      "NeedsCompilation": "yes",
      "Author": "Thomas A. Gerds [aut, cre]",
      "Repository": "CRAN"
    },
    "progress": {
      "Package": "progress",
      "Version": "1.2.3",
      "Source": "Repository",
      "Title": "Terminal Progress Bars",
      "Authors@R": "c( person(\"Gábor\", \"Csárdi\", , \"csardi.gabor@gmail.com\", role = c(\"aut\", \"cre\")), person(\"Rich\", \"FitzJohn\", role = \"aut\"), person(\"Posit Software, PBC\", role = c(\"cph\", \"fnd\")) )",
      "Description": "Configurable Progress bars, they may include percentage, elapsed time, and/or the estimated completion time. They work in terminals, in 'Emacs' 'ESS', 'RStudio', 'Windows' 'Rgui' and the 'macOS' 'R.app'. The package also provides a 'C++' 'API', that works with or without 'Rcpp'.",
      "License": "MIT + file LICENSE",
      "URL": "https://github.com/r-lib/progress#readme, http://r-lib.github.io/progress/",
      "BugReports": "https://github.com/r-lib/progress/issues",
      "Depends": [
        "R (>= 3.6)"
      ],
      "Imports": [
        "crayon",
        "hms",
        "prettyunits",
        "R6"
      ],
      "Suggests": [
        "Rcpp",
        "testthat (>= 3.0.0)",
        "withr"
      ],
      "Config/Needs/website": "tidyverse/tidytemplate",
      "Config/testthat/edition": "3",
      "Encoding": "UTF-8",
      "RoxygenNote": "7.2.3",
      "NeedsCompilation": "no",
      "Author": "Gábor Csárdi [aut, cre], Rich FitzJohn [aut], Posit Software, PBC [cph, fnd]",
      "Maintainer": "Gábor Csárdi <csardi.gabor@gmail.com>",
      "Repository": "CRAN"
    },
    "progressr": {
      "Package": "progressr",
      "Version": "0.15.1",
      "Source": "Repository",
      "Title": "An Inclusive, Unifying API for Progress Updates",
      "Description": "A minimal, unifying API for scripts and packages to report progress updates from anywhere including when using parallel processing.  The package is designed such that the developer can to focus on what progress should be reported on without having to worry about how to present it.  The end user has full control of how, where, and when to render these progress updates, e.g. in the terminal using utils::txtProgressBar(), cli::cli_progress_bar(), in a graphical user interface using utils::winProgressBar(), tcltk::tkProgressBar() or shiny::withProgress(), via the speakers using beepr::beep(), or on a file system via the size of a file. Anyone can add additional, customized, progression handlers. The 'progressr' package uses R's condition framework for signaling progress updated. Because of this, progress can be reported from almost anywhere in R, e.g. from classical for and while loops, from map-reduce API:s like the lapply() family of functions, 'purrr', 'plyr', and 'foreach'. It will also work with parallel processing via the 'future' framework, e.g. future.apply::future_lapply(), furrr::future_map(), and 'foreach' with 'doFuture'. The package is compatible with Shiny applications.",
      "Authors@R": "c(person(\"Henrik\", \"Bengtsson\", role = c(\"aut\", \"cre\", \"cph\"), email = \"henrikb@braju.com\", comment = c(ORCID = \"0000-0002-7579-5165\")))",
      "License": "GPL (>= 3)",
      "Depends": [
        "R (>= 3.5.0)"
      ],
      "Imports": [
        "digest",
        "utils"
      ],
      "Suggests": [
        "graphics",
        "tcltk",
        "beepr",
        "cli",
        "crayon",
        "pbmcapply",
        "progress",
        "purrr",
        "foreach",
        "plyr",
        "doFuture",
        "future",
        "future.apply",
        "furrr",
        "ntfy",
        "RPushbullet",
        "rstudioapi",
        "shiny",
        "commonmark",
        "base64enc",
        "tools"
      ],
      "VignetteBuilder": "progressr",
      "URL": "https://progressr.futureverse.org, https://github.com/futureverse/progressr",
      "BugReports": "https://github.com/futureverse/progressr/issues",
      "RoxygenNote": "7.3.2",
      "NeedsCompilation": "no",
      "Author": "Henrik Bengtsson [aut, cre, cph] (<https://orcid.org/0000-0002-7579-5165>)",
      "Maintainer": "Henrik Bengtsson <henrikb@braju.com>",
      "Repository": "CRAN"
    },
    "proxy": {
      "Package": "proxy",
      "Version": "0.4-27",
      "Source": "Repository",
      "Type": "Package",
      "Title": "Distance and Similarity Measures",
      "Authors@R": "c(person(given = \"David\", family = \"Meyer\", role = c(\"aut\", \"cre\"), email = \"David.Meyer@R-project.org\"), person(given = \"Christian\", family = \"Buchta\", role = \"aut\"))",
      "Description": "Provides an extensible framework for the efficient calculation of auto- and cross-proximities, along with implementations of the most popular ones.",
      "Depends": [
        "R (>= 3.4.0)"
      ],
      "Imports": [
        "stats",
        "utils"
      ],
      "Suggests": [
        "cba"
      ],
      "Collate": "registry.R database.R dist.R similarities.R dissimilarities.R util.R seal.R",
      "License": "GPL-2",
      "NeedsCompilation": "yes",
      "Author": "David Meyer [aut, cre], Christian Buchta [aut]",
      "Maintainer": "David Meyer <David.Meyer@R-project.org>",
      "Repository": "CRAN"
    },
    "psych": {
      "Package": "psych",
      "Version": "2.5.6",
      "Source": "Repository",
      "Date": "2025-06-20",
      "Title": "Procedures for Psychological, Psychometric, and Personality Research",
      "Authors@R": "person(\"William\", \"Revelle\", role =c(\"aut\",\"cre\"), email=\"revelle@northwestern.edu\", comment=c(ORCID  = \"0000-0003-4880-9610\") )",
      "Description": "A general purpose toolbox developed originally for personality, psychometric theory and experimental psychology.  Functions are primarily for multivariate analysis and scale construction using factor analysis, principal component analysis, cluster analysis and reliability analysis, although others provide basic descriptive statistics. Item Response Theory is done using  factor analysis of tetrachoric and polychoric correlations. Functions for analyzing data at multiple levels include within and between group statistics, including correlations and factor analysis.  Validation and cross validation of scales developed using basic machine learning algorithms are provided, as are functions for simulating and testing particular item and test structures. Several functions  serve as a useful front end for structural equation modeling.  Graphical displays of path diagrams, including mediation models, factor analysis and structural equation models are created using basic graphics. Some of the functions are written to support a book on psychometric theory as well as publications in personality research. For more information, see the <https://personality-project.org/r/> web page.",
      "License": "GPL (>= 2)",
      "Imports": [
        "mnormt",
        "parallel",
        "stats",
        "graphics",
        "grDevices",
        "methods",
        "lattice",
        "nlme",
        "GPArotation"
      ],
      "Suggests": [
        "psychTools",
        "lavaan",
        "lme4",
        "Rcsdp",
        "graph",
        "knitr",
        "Rgraphviz"
      ],
      "LazyData": "yes",
      "ByteCompile": "true",
      "VignetteBuilder": "knitr",
      "URL": "https://personality-project.org/r/psych/ https://personality-project.org/r/psych-manual.pdf",
      "NeedsCompilation": "no",
      "Author": "William Revelle [aut, cre] (ORCID: <https://orcid.org/0000-0003-4880-9610>)",
      "Maintainer": "William Revelle <revelle@northwestern.edu>",
      "Repository": "CRAN"
    },
    "purrr": {
      "Package": "purrr",
      "Version": "1.1.0",
      "Source": "Repository",
      "Title": "Functional Programming Tools",
      "Authors@R": "c( person(\"Hadley\", \"Wickham\", , \"hadley@posit.co\", role = c(\"aut\", \"cre\"), comment = c(ORCID = \"0000-0003-4757-117X\")), person(\"Lionel\", \"Henry\", , \"lionel@posit.co\", role = \"aut\"), person(\"Posit Software, PBC\", role = c(\"cph\", \"fnd\"), comment = c(ROR = \"https://ror.org/03wc8by49\")) )",
      "Description": "A complete and consistent functional programming toolkit for R.",
      "License": "MIT + file LICENSE",
      "URL": "https://purrr.tidyverse.org/, https://github.com/tidyverse/purrr",
      "BugReports": "https://github.com/tidyverse/purrr/issues",
      "Depends": [
        "R (>= 4.1)"
      ],
      "Imports": [
        "cli (>= 3.6.1)",
        "lifecycle (>= 1.0.3)",
        "magrittr (>= 1.5.0)",
        "rlang (>= 1.1.1)",
        "vctrs (>= 0.6.3)"
      ],
      "Suggests": [
        "carrier (>= 0.2.0)",
        "covr",
        "dplyr (>= 0.7.8)",
        "httr",
        "knitr",
        "lubridate",
        "mirai (>= 2.4.0)",
        "rmarkdown",
        "testthat (>= 3.0.0)",
        "tibble",
        "tidyselect"
      ],
      "LinkingTo": [
        "cli"
      ],
      "VignetteBuilder": "knitr",
      "Biarch": "true",
      "Config/build/compilation-database": "true",
      "Config/Needs/website": "tidyverse/tidytemplate, tidyr",
      "Config/testthat/edition": "3",
      "Config/testthat/parallel": "TRUE",
      "Encoding": "UTF-8",
      "RoxygenNote": "7.3.2",
      "NeedsCompilation": "yes",
      "Author": "Hadley Wickham [aut, cre] (ORCID: <https://orcid.org/0000-0003-4757-117X>), Lionel Henry [aut], Posit Software, PBC [cph, fnd] (ROR: <https://ror.org/03wc8by49>)",
      "Maintainer": "Hadley Wickham <hadley@posit.co>",
      "Repository": "CRAN"
    },
    "quantreg": {
      "Package": "quantreg",
      "Version": "6.1",
      "Source": "Repository",
      "Title": "Quantile Regression",
      "Description": "Estimation and inference methods for models for conditional quantile functions:  Linear and nonlinear parametric and non-parametric (total variation penalized) models  for conditional quantiles of a univariate response and several methods for handling censored survival data.  Portfolio selection methods based on expected shortfall risk are also now included. See Koenker, R. (2005) Quantile Regression, Cambridge U. Press, <doi:10.1017/CBO9780511754098> and Koenker, R. et al. (2017) Handbook of Quantile Regression,  CRC Press, <doi:10.1201/9781315120256>.",
      "Authors@R": "c( person(\"Roger\", \"Koenker\",  role = c(\"cre\",\"aut\"), email =  \"rkoenker@illinois.edu\"), person(\"Stephen\", \"Portnoy\",  role = c(\"ctb\"),  comment = \"Contributions to Censored QR code\", email =  \"sportnoy@illinois.edu\"), person(c(\"Pin\", \"Tian\"), \"Ng\",  role = c(\"ctb\"),  comment = \"Contributions to Sparse QR code\", email =  \"pin.ng@nau.edu\"), person(\"Blaise\", \"Melly\",  role = c(\"ctb\"),  comment = \"Contributions to preprocessing code\", email =  \"mellyblaise@gmail.com\"), person(\"Achim\", \"Zeileis\",  role = c(\"ctb\"),  comment = \"Contributions to dynrq code essentially identical to his dynlm code\",  email =  \"Achim.Zeileis@uibk.ac.at\"), person(\"Philip\", \"Grosjean\",  role = c(\"ctb\"),  comment = \"Contributions to nlrq code\", email =  \"phgrosjean@sciviews.org\"), person(\"Cleve\", \"Moler\",  role = c(\"ctb\"),  comment = \"author of several linpack routines\"), person(\"Yousef\", \"Saad\",  role = c(\"ctb\"),  comment = \"author of sparskit2\"), person(\"Victor\", \"Chernozhukov\",  role = c(\"ctb\"),  comment = \"contributions to extreme value inference code\"), person(\"Ivan\", \"Fernandez-Val\",  role = c(\"ctb\"),  comment = \"contributions to extreme value inference code\"), person(\"Martin\", \"Maechler\", role = \"ctb\", comment = c(\"tweaks (src/chlfct.f, 'tiny','Large')\", ORCID = \"0000-0002-8685-9910\")), person(c(\"Brian\", \"D\"), \"Ripley\",  role = c(\"trl\",\"ctb\"),  comment = \"Initial (2001) R port from S (to my everlasting shame --  how could I have been so slow to adopt R!) and for numerous other  suggestions and useful advice\", email =  \"ripley@stats.ox.ac.uk\"))",
      "Maintainer": "Roger Koenker <rkoenker@illinois.edu>",
      "Repository": "CRAN",
      "Depends": [
        "R (>= 3.5)",
        "stats",
        "SparseM"
      ],
      "Imports": [
        "methods",
        "graphics",
        "Matrix",
        "MatrixModels",
        "survival",
        "MASS"
      ],
      "Suggests": [
        "interp",
        "rgl",
        "logspline",
        "nor1mix",
        "Formula",
        "zoo",
        "R.rsp",
        "conquer"
      ],
      "License": "GPL (>= 2)",
      "URL": "https://www.r-project.org",
      "NeedsCompilation": "yes",
      "VignetteBuilder": "R.rsp",
      "Author": "Roger Koenker [cre, aut], Stephen Portnoy [ctb] (Contributions to Censored QR code), Pin Tian Ng [ctb] (Contributions to Sparse QR code), Blaise Melly [ctb] (Contributions to preprocessing code), Achim Zeileis [ctb] (Contributions to dynrq code essentially identical to his dynlm code), Philip Grosjean [ctb] (Contributions to nlrq code), Cleve Moler [ctb] (author of several linpack routines), Yousef Saad [ctb] (author of sparskit2), Victor Chernozhukov [ctb] (contributions to extreme value inference code), Ivan Fernandez-Val [ctb] (contributions to extreme value inference code), Martin Maechler [ctb] (tweaks (src/chlfct.f, 'tiny','Large'), <https://orcid.org/0000-0002-8685-9910>), Brian D Ripley [trl, ctb] (Initial (2001) R port from S (to my everlasting shame -- how could I have been so slow to adopt R!) and for numerous other suggestions and useful advice)"
    },
    "ranger": {
      "Package": "ranger",
      "Version": "0.18.0",
      "Source": "Repository",
      "Type": "Package",
      "Title": "A Fast Implementation of Random Forests",
      "Date": "2026-01-15",
      "Authors@R": "c( person(\"Marvin N.\", \"Wright\", email = \"cran@wrig.de\", role = c(\"aut\", \"cre\")), person(\"Stefan\", \"Wager\", role = \"ctb\"), person(\"Philipp\", \"Probst\", role = \"ctb\"))",
      "Description": "A fast implementation of Random Forests, particularly suited for high dimensional data. Ensembles of classification, regression, survival and probability prediction trees are supported. Data from genome-wide association studies can be analyzed efficiently. In addition to data frames, datasets of class 'gwaa.data' (R package 'GenABEL') and 'dgCMatrix' (R package 'Matrix')  can be directly analyzed.",
      "License": "GPL-3",
      "Imports": [
        "Rcpp (>= 0.11.2)",
        "Matrix"
      ],
      "LinkingTo": [
        "Rcpp",
        "RcppEigen"
      ],
      "Depends": [
        "R (>= 3.1)"
      ],
      "Suggests": [
        "survival",
        "testthat"
      ],
      "Encoding": "UTF-8",
      "RoxygenNote": "7.3.3",
      "URL": "https://imbs-hl.github.io/ranger/, https://github.com/imbs-hl/ranger",
      "BugReports": "https://github.com/imbs-hl/ranger/issues",
      "NeedsCompilation": "yes",
      "Author": "Marvin N. Wright [aut, cre], Stefan Wager [ctb], Philipp Probst [ctb]",
      "Maintainer": "Marvin N. Wright <cran@wrig.de>",
      "Repository": "CRAN"
    },
    "rappdirs": {
      "Package": "rappdirs",
      "Version": "0.3.3",
      "Source": "Repository",
      "Type": "Package",
      "Title": "Application Directories: Determine Where to Save Data, Caches, and Logs",
      "Authors@R": "c(person(given = \"Hadley\", family = \"Wickham\", role = c(\"trl\", \"cre\", \"cph\"), email = \"hadley@rstudio.com\"), person(given = \"RStudio\", role = \"cph\"), person(given = \"Sridhar\", family = \"Ratnakumar\", role = \"aut\"), person(given = \"Trent\", family = \"Mick\", role = \"aut\"), person(given = \"ActiveState\", role = \"cph\", comment = \"R/appdir.r, R/cache.r, R/data.r, R/log.r translated from appdirs\"), person(given = \"Eddy\", family = \"Petrisor\", role = \"ctb\"), person(given = \"Trevor\", family = \"Davis\", role = c(\"trl\", \"aut\")), person(given = \"Gabor\", family = \"Csardi\", role = \"ctb\"), person(given = \"Gregory\", family = \"Jefferis\", role = \"ctb\"))",
      "Description": "An easy way to determine which directories on the users computer you should use to save data, caches and logs. A port of Python's 'Appdirs' (<https://github.com/ActiveState/appdirs>) to R.",
      "License": "MIT + file LICENSE",
      "URL": "https://rappdirs.r-lib.org, https://github.com/r-lib/rappdirs",
      "BugReports": "https://github.com/r-lib/rappdirs/issues",
      "Depends": [
        "R (>= 3.2)"
      ],
      "Suggests": [
        "roxygen2",
        "testthat (>= 3.0.0)",
        "covr",
        "withr"
      ],
      "Copyright": "Original python appdirs module copyright (c) 2010 ActiveState Software Inc. R port copyright Hadley Wickham, RStudio. See file LICENSE for details.",
      "Encoding": "UTF-8",
      "RoxygenNote": "7.1.1",
      "Config/testthat/edition": "3",
      "NeedsCompilation": "yes",
      "Author": "Hadley Wickham [trl, cre, cph], RStudio [cph], Sridhar Ratnakumar [aut], Trent Mick [aut], ActiveState [cph] (R/appdir.r, R/cache.r, R/data.r, R/log.r translated from appdirs), Eddy Petrisor [ctb], Trevor Davis [trl, aut], Gabor Csardi [ctb], Gregory Jefferis [ctb]",
      "Maintainer": "Hadley Wickham <hadley@rstudio.com>",
      "Repository": "CRAN"
    },
    "rbibutils": {
      "Package": "rbibutils",
      "Version": "2.3",
      "Source": "Repository",
      "Type": "Package",
      "Title": "Read 'Bibtex' Files and Convert Between Bibliography Formats",
      "Authors@R": "c( person(given = c(\"Georgi\", \"N.\"), family = \"Boshnakov\",  role = c(\"aut\", \"cre\"), \t email = \"georgi.boshnakov@manchester.ac.uk\", comment = \"R port, R code, new C code and modifications to bibutils' C code, conversion to Bibentry (R and C code)\" ), person(given = \"Chris\", family = \"Putman\", role = \"aut\", comment = \"src/*, author of the bibutils libraries, https://sourceforge.net/projects/bibutils/\"), person(given = \"Richard\", family = \"Mathar\", role = \"ctb\", comment = \"src/addsout.c\"), person(given = \"Johannes\", family = \"Wilm\", role = \"ctb\", comment = \"src/biblatexin.c, src/bltypes.c\"), person(\"R Core Team\", role = \"ctb\", comment = \"base R's bibentry and bibstyle implementation\") )",
      "Description": "Read and write 'Bibtex' files. Convert between bibliography formats, including 'Bibtex', 'Biblatex', 'PubMed', 'Endnote', and 'Bibentry'.  Includes a port of the 'bibutils' utilities by Chris Putnam <https://sourceforge.net/projects/bibutils/>. Supports all bibliography formats and character encodings implemented in 'bibutils'.",
      "License": "GPL-2",
      "URL": "https://geobosh.github.io/rbibutils/ (doc), https://github.com/GeoBosh/rbibutils (devel)",
      "BugReports": "https://github.com/GeoBosh/rbibutils/issues",
      "Depends": [
        "R (>= 2.10)"
      ],
      "Imports": [
        "utils",
        "tools"
      ],
      "Suggests": [
        "testthat"
      ],
      "Encoding": "UTF-8",
      "NeedsCompilation": "yes",
      "Config/Needs/memcheck": "devtools, rcmdcheck",
      "Author": "Georgi N. Boshnakov [aut, cre] (R port, R code, new C code and modifications to bibutils' C code, conversion to Bibentry (R and C code)), Chris Putman [aut] (src/*, author of the bibutils libraries, https://sourceforge.net/projects/bibutils/), Richard Mathar [ctb] (src/addsout.c), Johannes Wilm [ctb] (src/biblatexin.c, src/bltypes.c), R Core Team [ctb] (base R's bibentry and bibstyle implementation)",
      "Maintainer": "Georgi N. Boshnakov <georgi.boshnakov@manchester.ac.uk>",
      "Repository": "CRAN"
    },
    "readr": {
      "Package": "readr",
      "Version": "2.1.5",
      "Source": "Repository",
      "Title": "Read Rectangular Text Data",
      "Authors@R": "c( person(\"Hadley\", \"Wickham\", , \"hadley@posit.co\", role = \"aut\"), person(\"Jim\", \"Hester\", role = \"aut\"), person(\"Romain\", \"Francois\", role = \"ctb\"), person(\"Jennifer\", \"Bryan\", , \"jenny@posit.co\", role = c(\"aut\", \"cre\"), comment = c(ORCID = \"0000-0002-6983-2759\")), person(\"Shelby\", \"Bearrows\", role = \"ctb\"), person(\"Posit Software, PBC\", role = c(\"cph\", \"fnd\")), person(\"https://github.com/mandreyel/\", role = \"cph\", comment = \"mio library\"), person(\"Jukka\", \"Jylänki\", role = c(\"ctb\", \"cph\"), comment = \"grisu3 implementation\"), person(\"Mikkel\", \"Jørgensen\", role = c(\"ctb\", \"cph\"), comment = \"grisu3 implementation\") )",
      "Description": "The goal of 'readr' is to provide a fast and friendly way to read rectangular data (like 'csv', 'tsv', and 'fwf').  It is designed to flexibly parse many types of data found in the wild, while still cleanly failing when data unexpectedly changes.",
      "License": "MIT + file LICENSE",
      "URL": "https://readr.tidyverse.org, https://github.com/tidyverse/readr",
      "BugReports": "https://github.com/tidyverse/readr/issues",
      "Depends": [
        "R (>= 3.6)"
      ],
      "Imports": [
        "cli (>= 3.2.0)",
        "clipr",
        "crayon",
        "hms (>= 0.4.1)",
        "lifecycle (>= 0.2.0)",
        "methods",
        "R6",
        "rlang",
        "tibble",
        "utils",
        "vroom (>= 1.6.0)"
      ],
      "Suggests": [
        "covr",
        "curl",
        "datasets",
        "knitr",
        "rmarkdown",
        "spelling",
        "stringi",
        "testthat (>= 3.2.0)",
        "tzdb (>= 0.1.1)",
        "waldo",
        "withr",
        "xml2"
      ],
      "LinkingTo": [
        "cpp11",
        "tzdb (>= 0.1.1)"
      ],
      "VignetteBuilder": "knitr",
      "Config/Needs/website": "tidyverse, tidyverse/tidytemplate",
      "Config/testthat/edition": "3",
      "Config/testthat/parallel": "false",
      "Encoding": "UTF-8",
      "Language": "en-US",
      "RoxygenNote": "7.2.3",
      "NeedsCompilation": "yes",
      "Author": "Hadley Wickham [aut], Jim Hester [aut], Romain Francois [ctb], Jennifer Bryan [aut, cre] (<https://orcid.org/0000-0002-6983-2759>), Shelby Bearrows [ctb], Posit Software, PBC [cph, fnd], https://github.com/mandreyel/ [cph] (mio library), Jukka Jylänki [ctb, cph] (grisu3 implementation), Mikkel Jørgensen [ctb, cph] (grisu3 implementation)",
      "Maintainer": "Jennifer Bryan <jenny@posit.co>",
      "Repository": "CRAN"
    },
    "recipes": {
      "Package": "recipes",
      "Version": "1.3.1",
      "Source": "Repository",
      "Title": "Preprocessing and Feature Engineering Steps for Modeling",
      "Authors@R": "c( person(\"Max\", \"Kuhn\", , \"max@posit.co\", role = c(\"aut\", \"cre\")), person(\"Hadley\", \"Wickham\", , \"hadley@posit.co\", role = \"aut\"), person(\"Emil\", \"Hvitfeldt\", , \"emil.hvitfeldt@posit.co\", role = \"aut\"), person(\"Posit Software, PBC\", role = c(\"cph\", \"fnd\"), comment = c(ROR = \"03wc8by49\")) )",
      "Description": "A recipe prepares your data for modeling. We provide an extensible framework for pipeable sequences of feature engineering steps provides preprocessing tools to be applied to data. Statistical parameters for the steps can be estimated from an initial data set and then applied to other data sets. The resulting processed output can then be used as inputs for statistical or machine learning models.",
      "License": "MIT + file LICENSE",
      "URL": "https://github.com/tidymodels/recipes, https://recipes.tidymodels.org/",
      "BugReports": "https://github.com/tidymodels/recipes/issues",
      "Depends": [
        "dplyr (>= 1.1.0)",
        "R (>= 4.1)"
      ],
      "Imports": [
        "cli",
        "clock (>= 0.6.1)",
        "generics (>= 0.1.2)",
        "glue",
        "gower",
        "hardhat (>= 1.4.1)",
        "ipred (>= 0.9-12)",
        "lifecycle (>= 1.0.3)",
        "lubridate (>= 1.8.0)",
        "magrittr",
        "Matrix",
        "purrr (>= 1.0.0)",
        "rlang (>= 1.1.0)",
        "sparsevctrs (>= 0.3.3)",
        "stats",
        "tibble",
        "tidyr (>= 1.0.0)",
        "tidyselect (>= 1.2.0)",
        "timeDate",
        "utils",
        "vctrs (>= 0.5.0)",
        "withr"
      ],
      "Suggests": [
        "covr",
        "ddalpha",
        "dials (>= 1.2.0)",
        "ggplot2",
        "igraph",
        "kernlab",
        "knitr",
        "methods",
        "modeldata (>= 0.1.1)",
        "parsnip (>= 1.2.0)",
        "RANN",
        "RcppRoll",
        "rmarkdown",
        "rpart",
        "rsample",
        "RSpectra",
        "splines2",
        "testthat (>= 3.0.0)",
        "workflows",
        "xml2"
      ],
      "VignetteBuilder": "knitr",
      "RdMacros": "lifecycle",
      "Config/Needs/website": "tidyverse/tidytemplate, rmarkdown",
      "Config/testthat/edition": "3",
      "Config/usethis/last-upkeep": "2025-04-23",
      "Encoding": "UTF-8",
      "RoxygenNote": "7.3.2",
      "NeedsCompilation": "no",
      "Author": "Max Kuhn [aut, cre], Hadley Wickham [aut], Emil Hvitfeldt [aut], Posit Software, PBC [cph, fnd] (ROR: <https://ror.org/03wc8by49>)",
      "Maintainer": "Max Kuhn <max@posit.co>",
      "Repository": "CRAN"
    },
    "reformulas": {
      "Package": "reformulas",
      "Version": "0.4.1",
      "Source": "Repository",
      "Title": "Machinery for Processing Random Effect Formulas",
      "Authors@R": "person(given = \"Ben\", family = \"Bolker\", role = c(\"aut\", \"cre\"), email = \"bolker@mcmaster.ca\", comment=c(ORCID=\"0000-0002-2127-0443\"))",
      "Description": "Takes formulas including random-effects components (formatted as in 'lme4', 'glmmTMB', etc.) and processes them. Includes various helper functions.",
      "URL": "https://github.com/bbolker/reformulas",
      "License": "GPL-3",
      "Encoding": "UTF-8",
      "Imports": [
        "stats",
        "methods",
        "Matrix",
        "Rdpack"
      ],
      "RdMacros": "Rdpack",
      "Suggests": [
        "lme4",
        "tinytest",
        "glmmTMB"
      ],
      "RoxygenNote": "7.3.2.9000",
      "NeedsCompilation": "no",
      "Author": "Ben Bolker [aut, cre] (ORCID: <https://orcid.org/0000-0002-2127-0443>)",
      "Maintainer": "Ben Bolker <bolker@mcmaster.ca>",
      "Repository": "CRAN"
    },
    "renv": {
      "Package": "renv",
      "Version": "1.2.3",
      "Source": "Repository",
      "Type": "Package",
      "Title": "Project Environments",
      "Authors@R": "c( person(\"Kevin\", \"Ushey\", role = c(\"aut\", \"cre\"), email = \"kevin@rstudio.com\", comment = c(ORCID = \"0000-0003-2880-7407\")), person(\"Hadley\", \"Wickham\", role = c(\"aut\"), email = \"hadley@rstudio.com\", comment = c(ORCID = \"0000-0003-4757-117X\")), person(\"Posit Software, PBC\", role = c(\"cph\", \"fnd\")) )",
      "Description": "A dependency management toolkit for R. Using 'renv', you can create and manage project-local R libraries, save the state of these libraries to a 'lockfile', and later restore your library as required. Together, these tools can help make your projects more isolated, portable, and reproducible.",
      "License": "MIT + file LICENSE",
      "URL": "https://rstudio.github.io/renv/, https://github.com/rstudio/renv",
      "BugReports": "https://github.com/rstudio/renv/issues",
      "Imports": [
        "utils"
      ],
      "Suggests": [
        "BiocManager",
        "cli",
        "compiler",
        "covr",
        "cpp11",
        "curl",
        "devtools",
        "generics",
        "gitcreds",
        "jsonlite",
        "jsonvalidate",
        "knitr",
        "miniUI",
        "modules",
        "packrat",
        "pak",
        "R6",
        "remotes",
        "reticulate",
        "rmarkdown",
        "rstudioapi",
        "shiny",
        "testthat",
        "uuid",
        "waldo",
        "yaml",
        "webfakes"
      ],
      "Encoding": "UTF-8",
      "RoxygenNote": "7.3.3",
      "VignetteBuilder": "knitr",
      "Config/Needs/website": "tidyverse/tidytemplate",
      "Config/testthat/edition": "3",
      "Config/testthat/parallel": "true",
      "Config/testthat/start-first": "bioconductor,python,install,restore,snapshot,retrieve,remotes",
      "NeedsCompilation": "no",
      "Author": "Kevin Ushey [aut, cre] (ORCID: <https://orcid.org/0000-0003-2880-7407>), Hadley Wickham [aut] (ORCID: <https://orcid.org/0000-0003-4757-117X>), Posit Software, PBC [cph, fnd]",
      "Maintainer": "Kevin Ushey <kevin@rstudio.com>",
      "Repository": "CRAN"
    },
    "resamplr": {
      "Package": "resamplr",
      "Version": "0.0.1",
      "Source": "GitHub",
      "Type": "Package",
      "Title": "Resampling methods",
      "Authors@R": "c(person(\"Jeffrey\", \"Arnold\", role = c(\"aut\", \"cre\"), email = \"jeffrey.arnold@gmail.com\"), person(\"Hadley\", \"Wickham\", role = \"ctb\", comment = \"Some code extracted from the modelr package\"), person(\"Angelo\", \"Canty\", role = \"ctb\", comment = \"Some code extracted from the boot package\"), person(\"Brian\", \"Ripley\", role = \"ctb\", comment = \"Some code extracted from the boot package\"), person(\"Achim\", \"Zeileis\", role = \"ctb\", comment = \"Some code extracted from rollapply in the zoo package\"))",
      "Description": "Additional resampling methods for the 'resampler' class in the 'modelr' package. Resampling and similar methods implemented include: bootstrap methods (simple bootstrap, weighted bootstrap, balanced bootstrap, moving-blocks bootstrap), test-training splits, cross-validation (leave-one-out, leave-p-out,  k-fold, time-series k-fold, time series rolling windows), jackknife (delete-one and delete-p), permutations, and rolling windows. These are implemented as generic functions which include a grouped data method that implements group-wise or stratified versions of all the above.",
      "License": "GPL-3",
      "Encoding": "UTF-8",
      "RoxygenNote": "6.0.1.9000",
      "Imports": [
        "assertthat",
        "combinat",
        "dplyr",
        "modelr",
        "purrr",
        "stringr",
        "tibble"
      ],
      "Suggests": [
        "boot",
        "broom",
        "knitr",
        "MASS",
        "rmarkdown",
        "testthat",
        "tidyverse"
      ],
      "VignetteBuilder": "knitr",
      "RemoteType": "github",
      "RemoteHost": "api.github.com",
      "RemoteRepo": "resamplr",
      "RemoteUsername": "jrnold",
      "RemoteRef": "HEAD",
      "RemoteSha": "72242df726e87fc3bd9e5c6a93bbdb5e4f9851d1",
      "NeedsCompilation": "no",
      "Author": "Jeffrey Arnold [aut, cre], Hadley Wickham [ctb] (Some code extracted from the modelr package), Angelo Canty [ctb] (Some code extracted from the boot package), Brian Ripley [ctb] (Some code extracted from the boot package), Achim Zeileis [ctb] (Some code extracted from rollapply in the zoo package)",
      "Maintainer": "Jeffrey Arnold <jeffrey.arnold@gmail.com>"
    },
    "reshape2": {
      "Package": "reshape2",
      "Version": "1.4.4",
      "Source": "Repository",
      "Title": "Flexibly Reshape Data: A Reboot of the Reshape Package",
      "Author": "Hadley Wickham <h.wickham@gmail.com>",
      "Maintainer": "Hadley Wickham <h.wickham@gmail.com>",
      "Description": "Flexibly restructure and aggregate data using just two functions: melt and 'dcast' (or 'acast').",
      "License": "MIT + file LICENSE",
      "URL": "https://github.com/hadley/reshape",
      "BugReports": "https://github.com/hadley/reshape/issues",
      "Depends": [
        "R (>= 3.1)"
      ],
      "Imports": [
        "plyr (>= 1.8.1)",
        "Rcpp",
        "stringr"
      ],
      "Suggests": [
        "covr",
        "lattice",
        "testthat (>= 0.8.0)"
      ],
      "LinkingTo": [
        "Rcpp"
      ],
      "Encoding": "UTF-8",
      "LazyData": "true",
      "RoxygenNote": "7.1.0",
      "NeedsCompilation": "yes",
      "Repository": "CRAN"
    },
    "rlang": {
      "Package": "rlang",
      "Version": "1.1.7",
      "Source": "Repository",
      "Title": "Functions for Base Types and Core R and 'Tidyverse' Features",
      "Description": "A toolbox for working with base types, core R features like the condition system, and core 'Tidyverse' features like tidy evaluation.",
      "Authors@R": "c( person(\"Lionel\", \"Henry\", ,\"lionel@posit.co\", c(\"aut\", \"cre\")), person(\"Hadley\", \"Wickham\", ,\"hadley@posit.co\", \"aut\"), person(given = \"mikefc\", email = \"mikefc@coolbutuseless.com\", role = \"cph\", comment = \"Hash implementation based on Mike's xxhashlite\"), person(given = \"Yann\", family = \"Collet\", role = \"cph\", comment = \"Author of the embedded xxHash library\"), person(given = \"Posit, PBC\", role = c(\"cph\", \"fnd\")) )",
      "License": "MIT + file LICENSE",
      "ByteCompile": "true",
      "Biarch": "true",
      "Depends": [
        "R (>= 4.0.0)"
      ],
      "Imports": [
        "utils"
      ],
      "Suggests": [
        "cli (>= 3.1.0)",
        "covr",
        "crayon",
        "desc",
        "fs",
        "glue",
        "knitr",
        "magrittr",
        "methods",
        "pillar",
        "pkgload",
        "rmarkdown",
        "stats",
        "testthat (>= 3.2.0)",
        "tibble",
        "usethis",
        "vctrs (>= 0.2.3)",
        "withr"
      ],
      "Enhances": [
        "winch"
      ],
      "Encoding": "UTF-8",
      "RoxygenNote": "7.3.3",
      "URL": "https://rlang.r-lib.org, https://github.com/r-lib/rlang",
      "BugReports": "https://github.com/r-lib/rlang/issues",
      "Config/build/compilation-database": "true",
      "Config/testthat/edition": "3",
      "Config/Needs/website": "dplyr, tidyverse/tidytemplate",
      "NeedsCompilation": "yes",
      "Author": "Lionel Henry [aut, cre], Hadley Wickham [aut], mikefc [cph] (Hash implementation based on Mike's xxhashlite), Yann Collet [cph] (Author of the embedded xxHash library), Posit, PBC [cph, fnd]",
      "Maintainer": "Lionel Henry <lionel@posit.co>",
      "Repository": "CRAN"
    },
    "rmarkdown": {
      "Package": "rmarkdown",
      "Version": "2.29",
      "Source": "Repository",
      "Type": "Package",
      "Title": "Dynamic Documents for R",
      "Authors@R": "c( person(\"JJ\", \"Allaire\", , \"jj@posit.co\", role = \"aut\"), person(\"Yihui\", \"Xie\", , \"xie@yihui.name\", role = c(\"aut\", \"cre\"), comment = c(ORCID = \"0000-0003-0645-5666\")), person(\"Christophe\", \"Dervieux\", , \"cderv@posit.co\", role = \"aut\", comment = c(ORCID = \"0000-0003-4474-2498\")), person(\"Jonathan\", \"McPherson\", , \"jonathan@posit.co\", role = \"aut\"), person(\"Javier\", \"Luraschi\", role = \"aut\"), person(\"Kevin\", \"Ushey\", , \"kevin@posit.co\", role = \"aut\"), person(\"Aron\", \"Atkins\", , \"aron@posit.co\", role = \"aut\"), person(\"Hadley\", \"Wickham\", , \"hadley@posit.co\", role = \"aut\"), person(\"Joe\", \"Cheng\", , \"joe@posit.co\", role = \"aut\"), person(\"Winston\", \"Chang\", , \"winston@posit.co\", role = \"aut\"), person(\"Richard\", \"Iannone\", , \"rich@posit.co\", role = \"aut\", comment = c(ORCID = \"0000-0003-3925-190X\")), person(\"Andrew\", \"Dunning\", role = \"ctb\", comment = c(ORCID = \"0000-0003-0464-5036\")), person(\"Atsushi\", \"Yasumoto\", role = c(\"ctb\", \"cph\"), comment = c(ORCID = \"0000-0002-8335-495X\", cph = \"Number sections Lua filter\")), person(\"Barret\", \"Schloerke\", role = \"ctb\"), person(\"Carson\", \"Sievert\", role = \"ctb\", comment = c(ORCID = \"0000-0002-4958-2844\")),  person(\"Devon\", \"Ryan\", , \"dpryan79@gmail.com\", role = \"ctb\", comment = c(ORCID = \"0000-0002-8549-0971\")), person(\"Frederik\", \"Aust\", , \"frederik.aust@uni-koeln.de\", role = \"ctb\", comment = c(ORCID = \"0000-0003-4900-788X\")), person(\"Jeff\", \"Allen\", , \"jeff@posit.co\", role = \"ctb\"),  person(\"JooYoung\", \"Seo\", role = \"ctb\", comment = c(ORCID = \"0000-0002-4064-6012\")), person(\"Malcolm\", \"Barrett\", role = \"ctb\"), person(\"Rob\", \"Hyndman\", , \"Rob.Hyndman@monash.edu\", role = \"ctb\"), person(\"Romain\", \"Lesur\", role = \"ctb\"), person(\"Roy\", \"Storey\", role = \"ctb\"), person(\"Ruben\", \"Arslan\", , \"ruben.arslan@uni-goettingen.de\", role = \"ctb\"), person(\"Sergio\", \"Oller\", role = \"ctb\"), person(given = \"Posit Software, PBC\", role = c(\"cph\", \"fnd\")), person(, \"jQuery UI contributors\", role = c(\"ctb\", \"cph\"), comment = \"jQuery UI library; authors listed in inst/rmd/h/jqueryui/AUTHORS.txt\"), person(\"Mark\", \"Otto\", role = \"ctb\", comment = \"Bootstrap library\"), person(\"Jacob\", \"Thornton\", role = \"ctb\", comment = \"Bootstrap library\"), person(, \"Bootstrap contributors\", role = \"ctb\", comment = \"Bootstrap library\"), person(, \"Twitter, Inc\", role = \"cph\", comment = \"Bootstrap library\"), person(\"Alexander\", \"Farkas\", role = c(\"ctb\", \"cph\"), comment = \"html5shiv library\"), person(\"Scott\", \"Jehl\", role = c(\"ctb\", \"cph\"), comment = \"Respond.js library\"), person(\"Ivan\", \"Sagalaev\", role = c(\"ctb\", \"cph\"), comment = \"highlight.js library\"), person(\"Greg\", \"Franko\", role = c(\"ctb\", \"cph\"), comment = \"tocify library\"), person(\"John\", \"MacFarlane\", role = c(\"ctb\", \"cph\"), comment = \"Pandoc templates\"), person(, \"Google, Inc.\", role = c(\"ctb\", \"cph\"), comment = \"ioslides library\"), person(\"Dave\", \"Raggett\", role = \"ctb\", comment = \"slidy library\"), person(, \"W3C\", role = \"cph\", comment = \"slidy library\"), person(\"Dave\", \"Gandy\", role = c(\"ctb\", \"cph\"), comment = \"Font-Awesome\"), person(\"Ben\", \"Sperry\", role = \"ctb\", comment = \"Ionicons\"), person(, \"Drifty\", role = \"cph\", comment = \"Ionicons\"), person(\"Aidan\", \"Lister\", role = c(\"ctb\", \"cph\"), comment = \"jQuery StickyTabs\"), person(\"Benct Philip\", \"Jonsson\", role = c(\"ctb\", \"cph\"), comment = \"pagebreak Lua filter\"), person(\"Albert\", \"Krewinkel\", role = c(\"ctb\", \"cph\"), comment = \"pagebreak Lua filter\") )",
      "Description": "Convert R Markdown documents into a variety of formats.",
      "License": "GPL-3",
      "URL": "https://github.com/rstudio/rmarkdown, https://pkgs.rstudio.com/rmarkdown/",
      "BugReports": "https://github.com/rstudio/rmarkdown/issues",
      "Depends": [
        "R (>= 3.0)"
      ],
      "Imports": [
        "bslib (>= 0.2.5.1)",
        "evaluate (>= 0.13)",
        "fontawesome (>= 0.5.0)",
        "htmltools (>= 0.5.1)",
        "jquerylib",
        "jsonlite",
        "knitr (>= 1.43)",
        "methods",
        "tinytex (>= 0.31)",
        "tools",
        "utils",
        "xfun (>= 0.36)",
        "yaml (>= 2.1.19)"
      ],
      "Suggests": [
        "digest",
        "dygraphs",
        "fs",
        "rsconnect",
        "downlit (>= 0.4.0)",
        "katex (>= 1.4.0)",
        "sass (>= 0.4.0)",
        "shiny (>= 1.6.0)",
        "testthat (>= 3.0.3)",
        "tibble",
        "vctrs",
        "cleanrmd",
        "withr (>= 2.4.2)",
        "xml2"
      ],
      "VignetteBuilder": "knitr",
      "Config/Needs/website": "rstudio/quillt, pkgdown",
      "Config/testthat/edition": "3",
      "Encoding": "UTF-8",
      "RoxygenNote": "7.3.2",
      "SystemRequirements": "pandoc (>= 1.14) - http://pandoc.org",
      "NeedsCompilation": "no",
      "Author": "JJ Allaire [aut], Yihui Xie [aut, cre] (<https://orcid.org/0000-0003-0645-5666>), Christophe Dervieux [aut] (<https://orcid.org/0000-0003-4474-2498>), Jonathan McPherson [aut], Javier Luraschi [aut], Kevin Ushey [aut], Aron Atkins [aut], Hadley Wickham [aut], Joe Cheng [aut], Winston Chang [aut], Richard Iannone [aut] (<https://orcid.org/0000-0003-3925-190X>), Andrew Dunning [ctb] (<https://orcid.org/0000-0003-0464-5036>), Atsushi Yasumoto [ctb, cph] (<https://orcid.org/0000-0002-8335-495X>, Number sections Lua filter), Barret Schloerke [ctb], Carson Sievert [ctb] (<https://orcid.org/0000-0002-4958-2844>), Devon Ryan [ctb] (<https://orcid.org/0000-0002-8549-0971>), Frederik Aust [ctb] (<https://orcid.org/0000-0003-4900-788X>), Jeff Allen [ctb], JooYoung Seo [ctb] (<https://orcid.org/0000-0002-4064-6012>), Malcolm Barrett [ctb], Rob Hyndman [ctb], Romain Lesur [ctb], Roy Storey [ctb], Ruben Arslan [ctb], Sergio Oller [ctb], Posit Software, PBC [cph, fnd], jQuery UI contributors [ctb, cph] (jQuery UI library; authors listed in inst/rmd/h/jqueryui/AUTHORS.txt), Mark Otto [ctb] (Bootstrap library), Jacob Thornton [ctb] (Bootstrap library), Bootstrap contributors [ctb] (Bootstrap library), Twitter, Inc [cph] (Bootstrap library), Alexander Farkas [ctb, cph] (html5shiv library), Scott Jehl [ctb, cph] (Respond.js library), Ivan Sagalaev [ctb, cph] (highlight.js library), Greg Franko [ctb, cph] (tocify library), John MacFarlane [ctb, cph] (Pandoc templates), Google, Inc. [ctb, cph] (ioslides library), Dave Raggett [ctb] (slidy library), W3C [cph] (slidy library), Dave Gandy [ctb, cph] (Font-Awesome), Ben Sperry [ctb] (Ionicons), Drifty [cph] (Ionicons), Aidan Lister [ctb, cph] (jQuery StickyTabs), Benct Philip Jonsson [ctb, cph] (pagebreak Lua filter), Albert Krewinkel [ctb, cph] (pagebreak Lua filter)",
      "Maintainer": "Yihui Xie <xie@yihui.name>",
      "Repository": "CRAN"
    },
    "rms": {
      "Package": "rms",
      "Version": "8.0-0",
      "Source": "Repository",
      "Date": "2025-04-04",
      "Title": "Regression Modeling Strategies",
      "Authors@R": "person(given = c(\"Frank\", \"E\"), family = \"Harrell Jr\", role = c(\"aut\", \"cre\"), email = \"fh@fharrell.com\")",
      "Maintainer": "Frank E Harrell Jr <fh@fharrell.com>",
      "Depends": [
        "R (>= 4.4.0)",
        "Hmisc (>= 5.2-3)"
      ],
      "Imports": [
        "methods",
        "survival",
        "quantreg",
        "ggplot2",
        "Matrix",
        "SparseM",
        "rpart",
        "nlme (>= 3.1-123)",
        "polspline",
        "multcomp",
        "htmlTable (>= 1.11.0)",
        "htmltools",
        "MASS",
        "cluster",
        "digest",
        "colorspace",
        "knitr",
        "grDevices",
        "scales"
      ],
      "Suggests": [
        "boot",
        "tcltk",
        "plotly (>= 4.5.6)",
        "mice",
        "icenReg",
        "rmsb",
        "nnet",
        "VGAM",
        "lattice",
        "kableExtra"
      ],
      "Description": "Regression modeling, testing, estimation, validation, graphics, prediction, and typesetting by storing enhanced model design attributes in the fit.  'rms' is a collection of functions that assist with and streamline modeling.  It also contains functions for binary and ordinal logistic regression models, ordinal models for continuous Y with a variety of distribution families, and the Buckley-James multiple regression model for right-censored responses, and implements penalized maximum likelihood estimation for logistic and ordinary linear models.  'rms' works with almost any regression model, but it was especially written to work with binary or ordinal regression models, Cox regression, accelerated failure time models, ordinary linear models,\tthe Buckley-James model, generalized least squares for serially or spatially correlated observations, generalized linear models, and quantile regression.",
      "License": "GPL (>= 2)",
      "URL": "https://hbiostat.org/R/rms/, https://github.com/harrelfe/rms",
      "LazyLoad": "yes",
      "RoxygenNote": "7.3.2",
      "NeedsCompilation": "yes",
      "Author": "Frank E Harrell Jr [aut, cre]",
      "Repository": "CRAN"
    },
    "robustbase": {
      "Package": "robustbase",
      "Version": "0.99-7",
      "Source": "Repository",
      "VersionNote": "Released 0.99-6 on 2025-09-03, 0.99-5 on 2024-11-01, 0.99-4-1 on 2024-09-24, 0.99-4 on 2024-08-19 to CRAN",
      "Date": "2026-02-03",
      "Title": "Basic Robust Statistics",
      "Authors@R": "c(person(\"Martin\",\"Maechler\", role=c(\"aut\",\"cre\"), email=\"maechler@stat.math.ethz.ch\", comment = c(ORCID = \"0000-0002-8685-9910\")) , person(\"Peter\", \"Rousseeuw\", role=\"ctb\", comment = \"Qn and Sn\") , person(\"Christophe\", \"Croux\", role=\"ctb\", comment = \"Qn and Sn\") , person(\"Valentin\", \"Todorov\", role = \"aut\", email = \"valentin.todorov@chello.at\", comment = \"most robust Cov\") , person(\"Andreas\", \"Ruckstuhl\", role = \"aut\", email = \"andreas.ruckstuhl@zhaw.ch\", comment = \"nlrob, anova, glmrob\") , person(\"Matias\", \"Salibian-Barrera\", role = \"aut\", email = \"matias@stat.ubc.ca\", comment = \"lmrob orig.\") , person(\"Tobias\", \"Verbeke\", role = c(\"ctb\",\"fnd\"), email = \"tobias.verbeke@openanalytics.eu\", comment = \"mc, adjbox\") , person(\"Manuel\", \"Koller\", role = \"aut\", email = \"koller.manuel@gmail.com\", comment = \"mc, lmrob, psi-func.\") , person(c(\"Eduardo\", \"L. T.\"), \"Conceicao\", role = \"aut\", email = \"mail@eduardoconceicao.org\", comment = \"MM-, tau-, CM-, and MTL- nlrob\") , person(\"Maria\", \"Anna di Palma\", role = \"ctb\", comment = \"initial version of Comedian\") )",
      "URL": "https://robustbase.R-forge.R-project.org/, https://R-forge.R-project.org/R/?group_id=59, https://R-forge.R-project.org/scm/viewvc.php/pkg/robustbase/?root=robustbase, svn://svn.r-forge.r-project.org/svnroot/robustbase/pkg/robustbase",
      "BugReports": "https://R-forge.R-project.org/tracker/?atid=302&group_id=59",
      "Description": "\"Essential\" Robust Statistics. Tools allowing to analyze data with robust methods.  This includes regression methodology including model selections and multivariate statistics where we strive to cover the book \"Robust Statistics, Theory and Methods\" by 'Maronna, Martin and Yohai'; Wiley 2006.",
      "Depends": [
        "R (>= 3.5.0)"
      ],
      "Imports": [
        "stats",
        "graphics",
        "utils",
        "methods",
        "DEoptimR"
      ],
      "Suggests": [
        "grid",
        "MASS",
        "lattice",
        "boot",
        "cluster",
        "Matrix",
        "robust",
        "fit.models",
        "MPV",
        "xtable",
        "ggplot2",
        "GGally",
        "RColorBrewer",
        "reshape2",
        "sfsmisc",
        "catdata",
        "doParallel",
        "foreach",
        "skewt"
      ],
      "SuggestsNote": "mostly only because of vignette graphics and simulation",
      "Enhances": [
        "robustX",
        "rrcov",
        "matrixStats",
        "quantreg",
        "Hmisc"
      ],
      "EnhancesNote": "linked to in man/*.Rd",
      "LazyData": "yes",
      "NeedsCompilation": "yes",
      "License": "GPL (>= 2)",
      "Author": "Martin Maechler [aut, cre] (ORCID: <https://orcid.org/0000-0002-8685-9910>), Peter Rousseeuw [ctb] (Qn and Sn), Christophe Croux [ctb] (Qn and Sn), Valentin Todorov [aut] (most robust Cov), Andreas Ruckstuhl [aut] (nlrob, anova, glmrob), Matias Salibian-Barrera [aut] (lmrob orig.), Tobias Verbeke [ctb, fnd] (mc, adjbox), Manuel Koller [aut] (mc, lmrob, psi-func.), Eduardo L. T. Conceicao [aut] (MM-, tau-, CM-, and MTL- nlrob), Maria Anna di Palma [ctb] (initial version of Comedian)",
      "Maintainer": "Martin Maechler <maechler@stat.math.ethz.ch>",
      "Repository": "CRAN"
    },
    "rpart": {
      "Package": "rpart",
      "Version": "4.1.24",
      "Source": "Repository",
      "Priority": "recommended",
      "Date": "2025-01-06",
      "Authors@R": "c(person(\"Terry\", \"Therneau\", role = \"aut\", email = \"therneau@mayo.edu\"), person(\"Beth\", \"Atkinson\", role = c(\"aut\", \"cre\"), email = \"atkinson@mayo.edu\"), person(\"Brian\", \"Ripley\", role = \"trl\", email = \"ripley@stats.ox.ac.uk\", comment = \"producer of the initial R port, maintainer 1999-2017\"))",
      "Description": "Recursive partitioning for classification,  regression and survival trees.  An implementation of most of the  functionality of the 1984 book by Breiman, Friedman, Olshen and Stone.",
      "Title": "Recursive Partitioning and Regression Trees",
      "Depends": [
        "R (>= 2.15.0)",
        "graphics",
        "stats",
        "grDevices"
      ],
      "Suggests": [
        "survival"
      ],
      "License": "GPL-2 | GPL-3",
      "LazyData": "yes",
      "ByteCompile": "yes",
      "NeedsCompilation": "yes",
      "Author": "Terry Therneau [aut], Beth Atkinson [aut, cre], Brian Ripley [trl] (producer of the initial R port, maintainer 1999-2017)",
      "Maintainer": "Beth Atkinson <atkinson@mayo.edu>",
      "Repository": "CRAN",
      "URL": "https://github.com/bethatkinson/rpart, https://cran.r-project.org/package=rpart",
      "BugReports": "https://github.com/bethatkinson/rpart/issues"
    },
    "rprojroot": {
      "Package": "rprojroot",
      "Version": "2.1.1",
      "Source": "Repository",
      "Title": "Finding Files in Project Subdirectories",
      "Authors@R": "person(given = \"Kirill\", family = \"M\\u00fcller\", role = c(\"aut\", \"cre\"), email = \"kirill@cynkra.com\", comment = c(ORCID = \"0000-0002-1416-3412\"))",
      "Description": "Robust, reliable and flexible paths to files below a project root. The 'root' of a project is defined as a directory that matches a certain criterion, e.g., it contains a certain regular file.",
      "License": "MIT + file LICENSE",
      "URL": "https://rprojroot.r-lib.org/, https://github.com/r-lib/rprojroot",
      "BugReports": "https://github.com/r-lib/rprojroot/issues",
      "Depends": [
        "R (>= 3.0.0)"
      ],
      "Suggests": [
        "covr",
        "knitr",
        "lifecycle",
        "rlang",
        "rmarkdown",
        "testthat (>= 3.2.0)",
        "withr"
      ],
      "VignetteBuilder": "knitr",
      "Config/testthat/edition": "3",
      "Encoding": "UTF-8",
      "RoxygenNote": "7.3.2.9000",
      "Config/autostyle/scope": "line_breaks",
      "Config/autostyle/strict": "true",
      "Config/Needs/website": "tidyverse/tidytemplate",
      "NeedsCompilation": "no",
      "Author": "Kirill Müller [aut, cre] (ORCID: <https://orcid.org/0000-0002-1416-3412>)",
      "Maintainer": "Kirill Müller <kirill@cynkra.com>",
      "Repository": "CRAN"
    },
    "rsample": {
      "Package": "rsample",
      "Version": "1.3.0",
      "Source": "Repository",
      "Title": "General Resampling Infrastructure",
      "Authors@R": "c( person(\"Hannah\", \"Frick\", , \"hannah@posit.co\", role = c(\"aut\", \"cre\"), comment = c(ORCID = \"0000-0002-6049-5258\")), person(\"Fanny\", \"Chow\", , \"fannybchow@gmail.com\", role = \"aut\"), person(\"Max\", \"Kuhn\", , \"max@posit.co\", role = \"aut\"), person(\"Michael\", \"Mahoney\", , \"mike.mahoney.218@gmail.com\", role = c(\"aut\"), comment = c(ORCID = \"0000-0003-2402-304X\")), person(\"Julia\", \"Silge\", , \"julia.silge@posit.co\", role = c(\"aut\"), comment = c(ORCID = \"0000-0002-3671-836X\")), person(\"Hadley\", \"Wickham\", , \"hadley@posit.co\", role = \"aut\"), person(\"Posit Software, PBC\", role = c(\"cph\", \"fnd\")) )",
      "Description": "Classes and functions to create and summarize different types of resampling objects (e.g. bootstrap, cross-validation).",
      "License": "MIT + file LICENSE",
      "URL": "https://rsample.tidymodels.org, https://github.com/tidymodels/rsample",
      "BugReports": "https://github.com/tidymodels/rsample/issues",
      "Depends": [
        "R (>= 3.6)"
      ],
      "Imports": [
        "cli",
        "dplyr (>= 1.1.1)",
        "furrr",
        "generics",
        "glue",
        "lifecycle",
        "methods",
        "pillar",
        "purrr (>= 1.0.0)",
        "rlang (>= 1.1.0)",
        "slider (>= 0.1.5)",
        "tibble",
        "tidyr",
        "tidyselect",
        "vctrs (>= 0.5.0)"
      ],
      "Suggests": [
        "broom",
        "covr",
        "ggplot2",
        "knitr",
        "modeldata",
        "recipes (>= 0.1.4)",
        "rmarkdown",
        "stats",
        "testthat (>= 3.0.0)",
        "utils",
        "whisker",
        "withr",
        "xml2"
      ],
      "VignetteBuilder": "knitr",
      "Config/Needs/website": "GGally, nlstools, tidymodels, tidyverse/tidytemplate",
      "Encoding": "UTF-8",
      "RoxygenNote": "7.3.2",
      "Config/testthat/edition": "3",
      "NeedsCompilation": "no",
      "Author": "Hannah Frick [aut, cre] (<https://orcid.org/0000-0002-6049-5258>), Fanny Chow [aut], Max Kuhn [aut], Michael Mahoney [aut] (<https://orcid.org/0000-0003-2402-304X>), Julia Silge [aut] (<https://orcid.org/0000-0002-3671-836X>), Hadley Wickham [aut], Posit Software, PBC [cph, fnd]",
      "Maintainer": "Hannah Frick <hannah@posit.co>",
      "Repository": "CRAN"
    },
    "rstudioapi": {
      "Package": "rstudioapi",
      "Version": "0.17.1",
      "Source": "Repository",
      "Title": "Safely Access the RStudio API",
      "Description": "Access the RStudio API (if available) and provide informative error messages when it's not.",
      "Authors@R": "c( person(\"Kevin\", \"Ushey\", role = c(\"aut\", \"cre\"), email = \"kevin@rstudio.com\"), person(\"JJ\", \"Allaire\", role = c(\"aut\"), email = \"jj@posit.co\"), person(\"Hadley\", \"Wickham\", role = c(\"aut\"), email = \"hadley@posit.co\"), person(\"Gary\", \"Ritchie\", role = c(\"aut\"), email = \"gary@posit.co\"), person(family = \"RStudio\", role = \"cph\") )",
      "Maintainer": "Kevin Ushey <kevin@rstudio.com>",
      "License": "MIT + file LICENSE",
      "URL": "https://rstudio.github.io/rstudioapi/, https://github.com/rstudio/rstudioapi",
      "BugReports": "https://github.com/rstudio/rstudioapi/issues",
      "RoxygenNote": "7.3.2",
      "Suggests": [
        "testthat",
        "knitr",
        "rmarkdown",
        "clipr",
        "covr"
      ],
      "VignetteBuilder": "knitr",
      "Encoding": "UTF-8",
      "NeedsCompilation": "no",
      "Author": "Kevin Ushey [aut, cre], JJ Allaire [aut], Hadley Wickham [aut], Gary Ritchie [aut], RStudio [cph]",
      "Repository": "CRAN"
    },
    "sandwich": {
      "Package": "sandwich",
      "Version": "3.1-1",
      "Source": "Repository",
      "Date": "2024-09-16",
      "Title": "Robust Covariance Matrix Estimators",
      "Authors@R": "c(person(given = \"Achim\", family = \"Zeileis\", role = c(\"aut\", \"cre\"), email = \"Achim.Zeileis@R-project.org\", comment = c(ORCID = \"0000-0003-0918-3766\")), person(given = \"Thomas\", family = \"Lumley\", role = \"aut\", email = \"t.lumley@auckland.ac.nz\", comment = c(ORCID = \"0000-0003-4255-5437\")), person(given = \"Nathaniel\", family = \"Graham\", role = \"ctb\", email = \"npgraham1@gmail.com\", comment = c(ORCID = \"0009-0002-1215-5256\")), person(given = \"Susanne\", family = \"Koell\", role = \"ctb\"))",
      "Description": "Object-oriented software for model-robust covariance matrix estimators. Starting out from the basic  robust Eicker-Huber-White sandwich covariance methods include: heteroscedasticity-consistent (HC) covariances for cross-section data; heteroscedasticity- and autocorrelation-consistent (HAC) covariances for time series data (such as Andrews' kernel HAC, Newey-West, and WEAVE estimators); clustered covariances (one-way and multi-way); panel and panel-corrected covariances; outer-product-of-gradients covariances; and (clustered) bootstrap covariances. All methods are applicable to (generalized) linear model objects fitted by lm() and glm() but can also be adapted to other classes through S3 methods. Details can be found in Zeileis et al. (2020) <doi:10.18637/jss.v095.i01>, Zeileis (2004) <doi:10.18637/jss.v011.i10> and Zeileis (2006) <doi:10.18637/jss.v016.i09>.",
      "Depends": [
        "R (>= 3.0.0)"
      ],
      "Imports": [
        "stats",
        "utils",
        "zoo"
      ],
      "Suggests": [
        "AER",
        "car",
        "geepack",
        "lattice",
        "lme4",
        "lmtest",
        "MASS",
        "multiwayvcov",
        "parallel",
        "pcse",
        "plm",
        "pscl",
        "scatterplot3d",
        "stats4",
        "strucchange",
        "survival"
      ],
      "License": "GPL-2 | GPL-3",
      "URL": "https://sandwich.R-Forge.R-project.org/",
      "BugReports": "https://sandwich.R-Forge.R-project.org/contact.html",
      "NeedsCompilation": "no",
      "Author": "Achim Zeileis [aut, cre] (<https://orcid.org/0000-0003-0918-3766>), Thomas Lumley [aut] (<https://orcid.org/0000-0003-4255-5437>), Nathaniel Graham [ctb] (<https://orcid.org/0009-0002-1215-5256>), Susanne Koell [ctb]",
      "Maintainer": "Achim Zeileis <Achim.Zeileis@R-project.org>",
      "Repository": "CRAN"
    },
    "sass": {
      "Package": "sass",
      "Version": "0.4.10",
      "Source": "Repository",
      "Type": "Package",
      "Title": "Syntactically Awesome Style Sheets ('Sass')",
      "Description": "An 'SCSS' compiler, powered by the 'LibSass' library. With this, R developers can use variables, inheritance, and functions to generate dynamic style sheets. The package uses the 'Sass CSS' extension language, which is stable, powerful, and CSS compatible.",
      "Authors@R": "c( person(\"Joe\", \"Cheng\", , \"joe@rstudio.com\", \"aut\"), person(\"Timothy\", \"Mastny\", , \"tim.mastny@gmail.com\", \"aut\"), person(\"Richard\", \"Iannone\", , \"rich@rstudio.com\", \"aut\", comment = c(ORCID = \"0000-0003-3925-190X\")), person(\"Barret\", \"Schloerke\", , \"barret@rstudio.com\", \"aut\", comment = c(ORCID = \"0000-0001-9986-114X\")), person(\"Carson\", \"Sievert\", , \"carson@rstudio.com\", c(\"aut\", \"cre\"), comment = c(ORCID = \"0000-0002-4958-2844\")), person(\"Christophe\", \"Dervieux\", , \"cderv@rstudio.com\", c(\"ctb\"), comment = c(ORCID = \"0000-0003-4474-2498\")), person(family = \"RStudio\", role = c(\"cph\", \"fnd\")), person(family = \"Sass Open Source Foundation\", role = c(\"ctb\", \"cph\"), comment = \"LibSass library\"), person(\"Greter\", \"Marcel\", role = c(\"ctb\", \"cph\"), comment = \"LibSass library\"), person(\"Mifsud\", \"Michael\", role = c(\"ctb\", \"cph\"), comment = \"LibSass library\"), person(\"Hampton\", \"Catlin\", role = c(\"ctb\", \"cph\"), comment = \"LibSass library\"), person(\"Natalie\", \"Weizenbaum\", role = c(\"ctb\", \"cph\"), comment = \"LibSass library\"), person(\"Chris\", \"Eppstein\", role = c(\"ctb\", \"cph\"), comment = \"LibSass library\"), person(\"Adams\", \"Joseph\", role = c(\"ctb\", \"cph\"), comment = \"json.cpp\"), person(\"Trifunovic\", \"Nemanja\", role = c(\"ctb\", \"cph\"), comment = \"utf8.h\") )",
      "License": "MIT + file LICENSE",
      "URL": "https://rstudio.github.io/sass/, https://github.com/rstudio/sass",
      "BugReports": "https://github.com/rstudio/sass/issues",
      "Encoding": "UTF-8",
      "RoxygenNote": "7.3.2",
      "SystemRequirements": "GNU make",
      "Imports": [
        "fs (>= 1.2.4)",
        "rlang (>= 0.4.10)",
        "htmltools (>= 0.5.1)",
        "R6",
        "rappdirs"
      ],
      "Suggests": [
        "testthat",
        "knitr",
        "rmarkdown",
        "withr",
        "shiny",
        "curl"
      ],
      "VignetteBuilder": "knitr",
      "Config/testthat/edition": "3",
      "NeedsCompilation": "yes",
      "Author": "Joe Cheng [aut], Timothy Mastny [aut], Richard Iannone [aut] (<https://orcid.org/0000-0003-3925-190X>), Barret Schloerke [aut] (<https://orcid.org/0000-0001-9986-114X>), Carson Sievert [aut, cre] (<https://orcid.org/0000-0002-4958-2844>), Christophe Dervieux [ctb] (<https://orcid.org/0000-0003-4474-2498>), RStudio [cph, fnd], Sass Open Source Foundation [ctb, cph] (LibSass library), Greter Marcel [ctb, cph] (LibSass library), Mifsud Michael [ctb, cph] (LibSass library), Hampton Catlin [ctb, cph] (LibSass library), Natalie Weizenbaum [ctb, cph] (LibSass library), Chris Eppstein [ctb, cph] (LibSass library), Adams Joseph [ctb, cph] (json.cpp), Trifunovic Nemanja [ctb, cph] (utf8.h)",
      "Maintainer": "Carson Sievert <carson@rstudio.com>",
      "Repository": "CRAN"
    },
    "scales": {
      "Package": "scales",
      "Version": "1.4.0",
      "Source": "Repository",
      "Title": "Scale Functions for Visualization",
      "Authors@R": "c( person(\"Hadley\", \"Wickham\", , \"hadley@posit.co\", role = \"aut\"), person(\"Thomas Lin\", \"Pedersen\", , \"thomas.pedersen@posit.co\", role = c(\"cre\", \"aut\"), comment = c(ORCID = \"0000-0002-5147-4711\")), person(\"Dana\", \"Seidel\", role = \"aut\"), person(\"Posit Software, PBC\", role = c(\"cph\", \"fnd\"), comment = c(ROR = \"03wc8by49\")) )",
      "Description": "Graphical scales map data to aesthetics, and provide methods for automatically determining breaks and labels for axes and legends.",
      "License": "MIT + file LICENSE",
      "URL": "https://scales.r-lib.org, https://github.com/r-lib/scales",
      "BugReports": "https://github.com/r-lib/scales/issues",
      "Depends": [
        "R (>= 4.1)"
      ],
      "Imports": [
        "cli",
        "farver (>= 2.0.3)",
        "glue",
        "labeling",
        "lifecycle",
        "R6",
        "RColorBrewer",
        "rlang (>= 1.1.0)",
        "viridisLite"
      ],
      "Suggests": [
        "bit64",
        "covr",
        "dichromat",
        "ggplot2",
        "hms (>= 0.5.0)",
        "stringi",
        "testthat (>= 3.0.0)"
      ],
      "Config/Needs/website": "tidyverse/tidytemplate",
      "Config/testthat/edition": "3",
      "Config/usethis/last-upkeep": "2025-04-23",
      "Encoding": "UTF-8",
      "LazyLoad": "yes",
      "RoxygenNote": "7.3.2",
      "NeedsCompilation": "no",
      "Author": "Hadley Wickham [aut], Thomas Lin Pedersen [cre, aut] (<https://orcid.org/0000-0002-5147-4711>), Dana Seidel [aut], Posit Software, PBC [cph, fnd] (03wc8by49)",
      "Maintainer": "Thomas Lin Pedersen <thomas.pedersen@posit.co>",
      "Repository": "CRAN"
    },
    "sfd": {
      "Package": "sfd",
      "Version": "0.1.0",
      "Source": "Repository",
      "Title": "Space-Filling Design Library",
      "Authors@R": "person(\"Max\", \"Kuhn\", , \"mxkuhn@gmail.com\", role = c(\"aut\", \"cre\"), comment = c(ORCID = \"0000-0003-2402-136X\"))",
      "Description": "A collection of pre-optimized space-filling designs, for up to ten  parameters, is contained here. Functions are provided to access designs  described by Husslage et al (2011) <doi:10.1007/s11081-010-9129-8> and Wang and Fang (2005) <doi:10.1142/9789812701190_0040>. The design types  included are Audze-Eglais, MaxiMin, and uniform.",
      "License": "MIT + file LICENSE",
      "Depends": [
        "R (>= 2.10)",
        "tibble"
      ],
      "Imports": [
        "cli",
        "rlang"
      ],
      "Suggests": [
        "ggplot2",
        "spelling",
        "testthat (>= 3.0.0)"
      ],
      "Config/testthat/edition": "3",
      "Encoding": "UTF-8",
      "Language": "en-US",
      "LazyData": "true",
      "RoxygenNote": "7.2.3.9000",
      "NeedsCompilation": "no",
      "Author": "Max Kuhn [aut, cre] (<https://orcid.org/0000-0003-2402-136X>)",
      "Maintainer": "Max Kuhn <mxkuhn@gmail.com>",
      "Repository": "CRAN"
    },
    "shape": {
      "Package": "shape",
      "Version": "1.4.6.1",
      "Source": "Repository",
      "Title": "Functions for Plotting Graphical Shapes, Colors",
      "Author": "Karline Soetaert <karline.soetaert@nioz.nl>",
      "Maintainer": "Karline Soetaert <karline.soetaert@nioz.nl>",
      "Depends": [
        "R (>= 2.01)"
      ],
      "Imports": [
        "stats",
        "graphics",
        "grDevices"
      ],
      "Description": "Functions for plotting graphical shapes such as ellipses, circles, cylinders, arrows, ...",
      "License": "GPL (>= 3)",
      "NeedsCompilation": "no",
      "Repository": "CRAN"
    },
    "sitmo": {
      "Package": "sitmo",
      "Version": "2.0.2",
      "Source": "Repository",
      "Title": "Parallel Pseudo Random Number Generator (PPRNG) 'sitmo' Header Files",
      "Authors@R": "c(person(\"James\", \"Balamuta\", email = \"balamut2@illinois.edu\", role = c(\"aut\", \"cre\", \"cph\"), comment = c(ORCID = \"0000-0003-2826-8458\")), person(\"Thijs\",\"van den Berg\", email = \"thijs@sitmo.com\", role = c(\"aut\", \"cph\")), person(\"Ralf\", \"Stubner\", email = \"ralf.stubner@daqana.com\", role = c(\"ctb\")))",
      "Description": "Provided within are two high quality and fast PPRNGs that may be used in an 'OpenMP' parallel environment. In addition, there is a generator for one dimensional low-discrepancy sequence. The objective of this library to consolidate the distribution of the 'sitmo' (C++98 & C++11), 'threefry' and 'vandercorput' (C++11-only) engines on CRAN by enabling others to link to the header files inside of 'sitmo' instead of including a copy of each engine within their individual package. Lastly, the package contains example implementations using the 'sitmo' package and three accompanying vignette that provide additional information.",
      "Depends": [
        "R (>= 3.2.0)"
      ],
      "URL": "https://github.com/coatless/sitmo, http://thecoatlessprofessor.com/projects/sitmo/, https://github.com/stdfin/random/",
      "BugReports": "https://github.com/coatless/sitmo/issues",
      "License": "MIT + file LICENSE",
      "LinkingTo": [
        "Rcpp"
      ],
      "Imports": [
        "Rcpp (>= 0.12.13)"
      ],
      "RoxygenNote": "7.1.1",
      "Suggests": [
        "knitr",
        "rmarkdown",
        "ggplot2"
      ],
      "VignetteBuilder": "knitr",
      "Encoding": "UTF-8",
      "NeedsCompilation": "yes",
      "Author": "James Balamuta [aut, cre, cph] (<https://orcid.org/0000-0003-2826-8458>), Thijs van den Berg [aut, cph], Ralf Stubner [ctb]",
      "Maintainer": "James Balamuta <balamut2@illinois.edu>",
      "Repository": "CRAN"
    },
    "slider": {
      "Package": "slider",
      "Version": "0.3.2",
      "Source": "Repository",
      "Title": "Sliding Window Functions",
      "Authors@R": "c( person(\"Davis\", \"Vaughan\", , \"davis@posit.co\", role = c(\"aut\", \"cre\")), person(\"Posit Software, PBC\", role = c(\"cph\", \"fnd\")) )",
      "Description": "Provides type-stable rolling window functions over any R data type. Cumulative and expanding windows are also supported. For more advanced usage, an index can be used as a secondary vector that defines how sliding windows are to be created.",
      "License": "MIT + file LICENSE",
      "URL": "https://github.com/r-lib/slider, https://slider.r-lib.org",
      "BugReports": "https://github.com/r-lib/slider/issues",
      "Depends": [
        "R (>= 4.0.0)"
      ],
      "Imports": [
        "cli (>= 3.6.1)",
        "rlang (>= 1.1.1)",
        "vctrs (>= 0.6.3)",
        "warp"
      ],
      "Suggests": [
        "covr",
        "dplyr (>= 1.0.0)",
        "knitr",
        "lubridate",
        "rmarkdown",
        "testthat (>= 3.0.0)"
      ],
      "LinkingTo": [
        "vctrs (>= 0.6.3)"
      ],
      "VignetteBuilder": "knitr",
      "Config/build/compilation-database": "true",
      "Config/Needs/website": "tidyverse/tidytemplate",
      "Config/testthat/edition": "3",
      "Config/usethis/last-upkeep": "2024-10-25",
      "Encoding": "UTF-8",
      "RoxygenNote": "7.3.2",
      "Collate": "'arithmetic.R' 'block.R' 'conditions.R' 'hop-common.R' 'hop-index-common.R' 'hop-index.R' 'hop-index2.R' 'hop.R' 'hop2.R' 'phop-index.R' 'phop.R' 'slide-index2.R' 'pslide-index.R' 'slide-period2.R' 'pslide-period.R' 'slide2.R' 'pslide.R' 'segment-tree.R' 'slide-common.R' 'slide-index-common.R' 'slide-index.R' 'slide-period-common.R' 'slide-period.R' 'slide.R' 'slider-package.R' 'summary-index.R' 'summary-slide.R' 'utils.R' 'zzz.R'",
      "NeedsCompilation": "yes",
      "Author": "Davis Vaughan [aut, cre], Posit Software, PBC [cph, fnd]",
      "Maintainer": "Davis Vaughan <davis@posit.co>",
      "Repository": "CRAN"
    },
    "sp": {
      "Package": "sp",
      "Version": "2.2-1",
      "Source": "Repository",
      "Title": "Classes and Methods for Spatial Data",
      "Authors@R": "c(person(\"Edzer\", \"Pebesma\", role = c(\"aut\", \"cre\"), email = \"edzer.pebesma@uni-muenster.de\"), person(\"Roger\", \"Bivand\", role = \"aut\", email = \"Roger.Bivand@nhh.no\"), person(\"Barry\", \"Rowlingson\", role = \"ctb\"), person(\"Virgilio\", \"Gomez-Rubio\", role = \"ctb\"), person(\"Robert\", \"Hijmans\", role = \"ctb\"), person(\"Michael\", \"Sumner\", role = \"ctb\"), person(\"Don\", \"MacQueen\", role = \"ctb\"), person(\"Jim\", \"Lemon\", role = \"ctb\"), person(\"Finn\", \"Lindgren\", role = \"ctb\"), person(\"Josh\", \"O'Brien\", role = \"ctb\"), person(\"Joseph\", \"O'Rourke\", role = \"ctb\"), person(\"Patrick\", \"Hausmann\", role = \"ctb\"), person(\"Sebastian\", \"Meyer\", role = \"ctb\"))",
      "Depends": [
        "R (>= 3.5.0)",
        "methods"
      ],
      "Imports": [
        "utils",
        "stats",
        "graphics",
        "grDevices",
        "lattice",
        "grid"
      ],
      "Suggests": [
        "RColorBrewer",
        "gstat",
        "deldir",
        "knitr",
        "maps",
        "mapview",
        "rmarkdown",
        "sf",
        "terra",
        "raster"
      ],
      "Description": "Classes and methods for spatial data; the classes document where the spatial location information resides, for 2D or 3D data. Utility functions are provided, e.g. for plotting data as maps, spatial selection, as well as methods for retrieving coordinates, for subsetting, print, summary, etc. From this version, 'rgdal', 'maptools', and 'rgeos' are no longer used at all, see <https://r-spatial.org/r/2023/05/15/evolution4.html> for details.",
      "License": "GPL (>= 2)",
      "URL": "https://github.com/edzer/sp/ https://edzer.github.io/sp/",
      "BugReports": "https://github.com/edzer/sp/issues",
      "Collate": "bpy.colors.R AAA.R Class-CRS.R CRS-methods.R Class-Spatial.R Spatial-methods.R projected.R Class-SpatialPoints.R SpatialPoints-methods.R Class-SpatialPointsDataFrame.R SpatialPointsDataFrame-methods.R Class-SpatialMultiPoints.R SpatialMultiPoints-methods.R Class-SpatialMultiPointsDataFrame.R SpatialMultiPointsDataFrame-methods.R Class-GridTopology.R Class-SpatialGrid.R Class-SpatialGridDataFrame.R Class-SpatialLines.R SpatialLines-methods.R Class-SpatialLinesDataFrame.R SpatialLinesDataFrame-methods.R Class-SpatialPolygons.R Class-SpatialPolygonsDataFrame.R SpatialPolygons-methods.R SpatialPolygonsDataFrame-methods.R GridTopology-methods.R SpatialGrid-methods.R SpatialGridDataFrame-methods.R SpatialPolygons-internals.R point.in.polygon.R SpatialPolygons-displayMethods.R zerodist.R image.R stack.R bubble.R mapasp.R select.spatial.R gridded.R asciigrid.R spplot.R over.R spsample.R recenter.R dms.R gridlines.R spdists.R rbind.R flipSGDF.R chfids.R loadmeuse.R compassRose.R surfaceArea.R spOptions.R subset.R disaggregate.R sp_spat1.R merge.R aggregate.R elide.R sp2Mondrian.R",
      "VignetteBuilder": "knitr",
      "NeedsCompilation": "yes",
      "Author": "Edzer Pebesma [aut, cre], Roger Bivand [aut], Barry Rowlingson [ctb], Virgilio Gomez-Rubio [ctb], Robert Hijmans [ctb], Michael Sumner [ctb], Don MacQueen [ctb], Jim Lemon [ctb], Finn Lindgren [ctb], Josh O'Brien [ctb], Joseph O'Rourke [ctb], Patrick Hausmann [ctb], Sebastian Meyer [ctb]",
      "Maintainer": "Edzer Pebesma <edzer.pebesma@uni-muenster.de>",
      "Repository": "CRAN"
    },
    "spacefillr": {
      "Package": "spacefillr",
      "Version": "0.4.0",
      "Source": "Repository",
      "Type": "Package",
      "Title": "Space-Filling Random and Quasi-Random Sequences",
      "Authors@R": "c(person(\"Tyler\", \"Morgan-Wall\", email = \"tylermw@gmail.com\",  role = c(\"aut\", \"cph\", \"cre\"), comment = c(ORCID = \"0000-0002-3131-3814\")), person(\"Andrew\", \"Helmer\", role = c(\"ctb\", \"cph\")), person(\"Leonhard\", \"Grünschloß\", role = c(\"ctb\", \"cph\")), person(\"Eric\", \"Heitz\", role = c(\"ctb\", \"cph\")))",
      "Maintainer": "Tyler Morgan-Wall <tylermw@gmail.com>",
      "Description": "Generates random and quasi-random space-filling sequences. Supports the following sequences: 'Halton', 'Sobol', 'Owen'-scrambled 'Sobol',  'Owen'-scrambled 'Sobol' with errors distributed as blue noise, progressive jittered, progressive multi-jittered ('PMJ'), 'PMJ' with blue noise, 'PMJ02', and 'PMJ02' with blue noise. Includes a 'C++' 'API'. Methods derived from \"Constructing Sobol sequences with better two-dimensional projections\" (2012) <doi:10.1137/070709359> S. Joe and F. Y. Kuo, \"Progressive Multi-Jittered Sample Sequences\" (2018) <https://graphics.pixar.com/library/ProgressiveMultiJitteredSampling/paper.pdf> Christensen, P., Kensler, A. and Kilpatrick, C., and \"A Low-Discrepancy Sampler that Distributes Monte Carlo Errors as a Blue Noise in Screen Space\" (2019) E. Heitz, B. Laurent, O. Victor, C. David and I. Jean-Claude, <doi:10.1145/3306307.3328191>.",
      "License": "MIT + file LICENSE",
      "Imports": [
        "Rcpp (>= 1.0.0)"
      ],
      "LinkingTo": [
        "Rcpp"
      ],
      "Encoding": "UTF-8",
      "RoxygenNote": "7.3.2",
      "URL": "https://github.com/tylermorganwall/spacefillr",
      "BugReports": "https://github.com/tylermorganwall/spacefillr/issues",
      "SystemRequirements": "C++17",
      "Config/build/compilation-database": "true",
      "NeedsCompilation": "yes",
      "Author": "Tyler Morgan-Wall [aut, cph, cre] (<https://orcid.org/0000-0002-3131-3814>), Andrew Helmer [ctb, cph], Leonhard Grünschloß [ctb, cph], Eric Heitz [ctb, cph]",
      "Repository": "CRAN"
    },
    "sparsevctrs": {
      "Package": "sparsevctrs",
      "Version": "0.3.4",
      "Source": "Repository",
      "Title": "Sparse Vectors for Use in Data Frames",
      "Authors@R": "c( person(\"Emil\", \"Hvitfeldt\", , \"emil.hvitfeldt@posit.co\", role = c(\"aut\", \"cre\"), comment = c(ORCID = \"0000-0002-0679-1945\")), person(\"Davis\", \"Vaughan\", , \"davis@posit.co\", role = \"ctb\"), person(\"Posit Software, PBC\", role = c(\"cph\", \"fnd\"), comment = c(ROR = \"03wc8by49\")) )",
      "Description": "Provides sparse vectors powered by ALTREP (Alternative Representations for R Objects) that behave like regular vectors, and can thus be used in data frames. Also provides tools to convert between sparse matrices and data frames with sparse columns and functions to interact with sparse vectors.",
      "License": "MIT + file LICENSE",
      "URL": "https://github.com/r-lib/sparsevctrs, https://r-lib.github.io/sparsevctrs/",
      "BugReports": "https://github.com/r-lib/sparsevctrs/issues",
      "Depends": [
        "R (>= 4.1)"
      ],
      "Imports": [
        "cli (>= 3.4.0)",
        "rlang (>= 1.1.0)",
        "vctrs"
      ],
      "Suggests": [
        "knitr",
        "Matrix",
        "methods",
        "rmarkdown",
        "testthat (>= 3.0.0)",
        "tibble",
        "withr"
      ],
      "VignetteBuilder": "knitr",
      "Config/Needs/website": "tidyverse/tidytemplate, rmarkdown, lobstr, ggplot2, bench, tidyr, ggbeeswarm",
      "Config/testthat/edition": "3",
      "Encoding": "UTF-8",
      "RoxygenNote": "7.3.2",
      "Config/usethis/last-upkeep": "2025-05-25",
      "NeedsCompilation": "yes",
      "Author": "Emil Hvitfeldt [aut, cre] (ORCID: <https://orcid.org/0000-0002-0679-1945>), Davis Vaughan [ctb], Posit Software, PBC [cph, fnd] (ROR: <https://ror.org/03wc8by49>)",
      "Maintainer": "Emil Hvitfeldt <emil.hvitfeldt@posit.co>",
      "Repository": "CRAN"
    },
    "stringi": {
      "Package": "stringi",
      "Version": "1.8.7",
      "Source": "Repository",
      "Date": "2025-03-27",
      "Title": "Fast and Portable Character String Processing Facilities",
      "Description": "A collection of character string/text/natural language processing tools for pattern searching (e.g., with 'Java'-like regular expressions or the 'Unicode' collation algorithm), random string generation, case mapping, string transliteration, concatenation, sorting, padding, wrapping, Unicode normalisation, date-time formatting and parsing, and many more. They are fast, consistent, convenient, and - thanks to 'ICU' (International Components for Unicode) - portable across all locales and platforms. Documentation about 'stringi' is provided via its website at <https://stringi.gagolewski.com/> and the paper by Gagolewski (2022, <doi:10.18637/jss.v103.i02>).",
      "URL": "https://stringi.gagolewski.com/, https://github.com/gagolews/stringi, https://icu.unicode.org/",
      "BugReports": "https://github.com/gagolews/stringi/issues",
      "SystemRequirements": "ICU4C (>= 61, optional)",
      "Type": "Package",
      "Depends": [
        "R (>= 3.4)"
      ],
      "Imports": [
        "tools",
        "utils",
        "stats"
      ],
      "Biarch": "TRUE",
      "License": "file LICENSE",
      "Authors@R": "c(person(given = \"Marek\", family = \"Gagolewski\", role = c(\"aut\", \"cre\", \"cph\"), email = \"marek@gagolewski.com\", comment = c(ORCID = \"0000-0003-0637-6028\")), person(given = \"Bartek\", family = \"Tartanus\", role = \"ctb\"), person(\"Unicode, Inc. and others\", role=\"ctb\", comment = \"ICU4C source code, Unicode Character Database\") )",
      "RoxygenNote": "7.3.2",
      "Encoding": "UTF-8",
      "NeedsCompilation": "yes",
      "Author": "Marek Gagolewski [aut, cre, cph] (<https://orcid.org/0000-0003-0637-6028>), Bartek Tartanus [ctb], Unicode, Inc. and others [ctb] (ICU4C source code, Unicode Character Database)",
      "Maintainer": "Marek Gagolewski <marek@gagolewski.com>",
      "License_is_FOSS": "yes",
      "Repository": "CRAN"
    },
    "stringr": {
      "Package": "stringr",
      "Version": "1.5.1",
      "Source": "Repository",
      "Title": "Simple, Consistent Wrappers for Common String Operations",
      "Authors@R": "c( person(\"Hadley\", \"Wickham\", , \"hadley@posit.co\", role = c(\"aut\", \"cre\", \"cph\")), person(\"Posit Software, PBC\", role = c(\"cph\", \"fnd\")) )",
      "Description": "A consistent, simple and easy to use set of wrappers around the fantastic 'stringi' package. All function and argument names (and positions) are consistent, all functions deal with \"NA\"'s and zero length vectors in the same way, and the output from one function is easy to feed into the input of another.",
      "License": "MIT + file LICENSE",
      "URL": "https://stringr.tidyverse.org, https://github.com/tidyverse/stringr",
      "BugReports": "https://github.com/tidyverse/stringr/issues",
      "Depends": [
        "R (>= 3.6)"
      ],
      "Imports": [
        "cli",
        "glue (>= 1.6.1)",
        "lifecycle (>= 1.0.3)",
        "magrittr",
        "rlang (>= 1.0.0)",
        "stringi (>= 1.5.3)",
        "vctrs (>= 0.4.0)"
      ],
      "Suggests": [
        "covr",
        "dplyr",
        "gt",
        "htmltools",
        "htmlwidgets",
        "knitr",
        "rmarkdown",
        "testthat (>= 3.0.0)",
        "tibble"
      ],
      "VignetteBuilder": "knitr",
      "Config/Needs/website": "tidyverse/tidytemplate",
      "Config/testthat/edition": "3",
      "Encoding": "UTF-8",
      "LazyData": "true",
      "RoxygenNote": "7.2.3",
      "NeedsCompilation": "no",
      "Author": "Hadley Wickham [aut, cre, cph], Posit Software, PBC [cph, fnd]",
      "Maintainer": "Hadley Wickham <hadley@posit.co>",
      "Repository": "CRAN"
    },
    "survey": {
      "Package": "survey",
      "Version": "4.5",
      "Source": "Repository",
      "Title": "Analysis of Complex Survey Samples",
      "Description": "Summary statistics, two-sample tests, rank tests, generalised linear models, cumulative link models, Cox models, loglinear models, and general maximum pseudolikelihood estimation for multistage stratified, cluster-sampled, unequally weighted survey samples. Variances by Taylor series linearisation or replicate weights. Post-stratification, calibration, and raking. Two-phase and multiphase subsampling designs. Graphics. PPS sampling without replacement. Small-area estimation. Dual-frame designs.",
      "Authors@R": "c(person(given = \"\\\"Thomas\", family = \"Lumley\\\"\", role = \"cre\", email = \"t.lumley@auckland.ac.nz\"), person(given = \"Peter\", family = \"Gao\", role =\"aut\"), person(given = \"Ben\", family = \"Schneider\", role= \"aut\"), person(given = \"Stas\", family= \"Kolenkikov\", role=\"aut\"))",
      "Maintainer": "\"Thomas Lumley\" <t.lumley@auckland.ac.nz>",
      "License": "GPL-2 | GPL-3",
      "Depends": [
        "R (>= 4.1.0)",
        "grid",
        "methods",
        "Matrix",
        "survival"
      ],
      "Imports": [
        "stats",
        "graphics",
        "splines",
        "lattice",
        "minqa",
        "numDeriv",
        "mitools (>= 2.4)",
        "Rcpp (>= 0.12.8)"
      ],
      "LinkingTo": [
        "Rcpp",
        "RcppArmadillo"
      ],
      "VignetteBuilder": "R.rsp, knitr",
      "Suggests": [
        "foreign",
        "MASS",
        "KernSmooth",
        "hexbin",
        "RSQLite",
        "quantreg",
        "parallel",
        "CompQuadForm",
        "DBI",
        "AER",
        "SUMMER (>= 1.4.0)",
        "R.rsp",
        "knitr",
        "testthat (>= 3.0.0)"
      ],
      "URL": "http://r-survey.r-forge.r-project.org/survey/",
      "Config/testthat/edition": "3",
      "NeedsCompilation": "yes",
      "Author": "\"Thomas Lumley\" [cre], Peter Gao [aut], Ben Schneider [aut], Stas Kolenkikov [aut]",
      "Repository": "CRAN"
    },
    "survival": {
      "Package": "survival",
      "Version": "3.8-3",
      "Source": "Repository",
      "Title": "Survival Analysis",
      "Priority": "recommended",
      "Date": "2024-12-17",
      "Depends": [
        "R (>= 3.5.0)"
      ],
      "Imports": [
        "graphics",
        "Matrix",
        "methods",
        "splines",
        "stats",
        "utils"
      ],
      "LazyData": "Yes",
      "LazyDataCompression": "xz",
      "ByteCompile": "Yes",
      "Authors@R": "c(person(c(\"Terry\", \"M\"), \"Therneau\", email=\"therneau.terry@mayo.edu\", role=c(\"aut\", \"cre\")), person(\"Thomas\", \"Lumley\", role=c(\"ctb\", \"trl\"), comment=\"original S->R port and R maintainer until 2009\"), person(\"Atkinson\", \"Elizabeth\", role=\"ctb\"), person(\"Crowson\", \"Cynthia\", role=\"ctb\"))",
      "Description": "Contains the core survival analysis routines, including definition of Surv objects,  Kaplan-Meier and Aalen-Johansen (multi-state) curves, Cox models, and parametric accelerated failure time models.",
      "License": "LGPL (>= 2)",
      "URL": "https://github.com/therneau/survival",
      "NeedsCompilation": "yes",
      "Author": "Terry M Therneau [aut, cre], Thomas Lumley [ctb, trl] (original S->R port and R maintainer until 2009), Atkinson Elizabeth [ctb], Crowson Cynthia [ctb]",
      "Maintainer": "Terry M Therneau <therneau.terry@mayo.edu>",
      "Repository": "CRAN"
    },
    "svglite": {
      "Package": "svglite",
      "Version": "2.2.1",
      "Source": "Repository",
      "Title": "An 'SVG' Graphics Device",
      "Authors@R": "c( person(\"Hadley\", \"Wickham\", , \"hadley@posit.co\", role = \"aut\"), person(\"Lionel\", \"Henry\", , \"lionel@posit.co\", role = \"aut\"), person(\"Thomas Lin\", \"Pedersen\", , \"thomas.pedersen@posit.co\", role = c(\"cre\", \"aut\"), comment = c(ORCID = \"0000-0002-5147-4711\")), person(\"T Jake\", \"Luciani\", , \"jake@apache.org\", role = \"aut\"), person(\"Matthieu\", \"Decorde\", , \"matthieu.decorde@ens-lyon.fr\", role = \"aut\"), person(\"Vaudor\", \"Lise\", , \"lise.vaudor@ens-lyon.fr\", role = \"aut\"), person(\"Tony\", \"Plate\", role = \"ctb\", comment = \"Early line dashing code\"), person(\"David\", \"Gohel\", role = \"ctb\", comment = \"Line dashing code and early raster code\"), person(\"Yixuan\", \"Qiu\", role = \"ctb\", comment = \"Improved styles; polypath implementation\"), person(\"Håkon\", \"Malmedal\", role = \"ctb\", comment = \"Opacity code\"), person(\"Posit Software, PBC\", role = c(\"cph\", \"fnd\"), comment = c(ROR = \"03wc8by49\")) )",
      "Description": "A graphics device for R that produces 'Scalable Vector Graphics'. 'svglite' is a fork of the older 'RSvgDevice' package.",
      "License": "GPL (>= 2)",
      "URL": "https://svglite.r-lib.org, https://github.com/r-lib/svglite",
      "BugReports": "https://github.com/r-lib/svglite/issues",
      "Depends": [
        "R (>= 4.1)"
      ],
      "Imports": [
        "base64enc",
        "cli",
        "lifecycle",
        "rlang (>= 1.1.0)",
        "systemfonts (>= 1.2.3)",
        "textshaping (>= 0.3.0)"
      ],
      "Suggests": [
        "covr",
        "fontquiver (>= 0.2.0)",
        "htmltools",
        "knitr",
        "rmarkdown",
        "testthat (>= 3.0.0)",
        "xml2 (>= 1.0.0)"
      ],
      "LinkingTo": [
        "cpp11",
        "systemfonts",
        "textshaping"
      ],
      "VignetteBuilder": "knitr",
      "Config/build/compilation-database": "true",
      "Config/Needs/website": "tidyverse/tidytemplate",
      "Config/testthat/edition": "3",
      "Config/usethis/last-upkeep": "2025-04-25",
      "Encoding": "UTF-8",
      "RoxygenNote": "7.3.2",
      "SystemRequirements": "libpng",
      "NeedsCompilation": "yes",
      "Author": "Hadley Wickham [aut], Lionel Henry [aut], Thomas Lin Pedersen [cre, aut] (ORCID: <https://orcid.org/0000-0002-5147-4711>), T Jake Luciani [aut], Matthieu Decorde [aut], Vaudor Lise [aut], Tony Plate [ctb] (Early line dashing code), David Gohel [ctb] (Line dashing code and early raster code), Yixuan Qiu [ctb] (Improved styles; polypath implementation), Håkon Malmedal [ctb] (Opacity code), Posit Software, PBC [cph, fnd] (ROR: <https://ror.org/03wc8by49>)",
      "Maintainer": "Thomas Lin Pedersen <thomas.pedersen@posit.co>",
      "Repository": "CRAN"
    },
    "systemfonts": {
      "Package": "systemfonts",
      "Version": "1.3.1",
      "Source": "Repository",
      "Type": "Package",
      "Title": "System Native Font Finding",
      "Authors@R": "c( person(\"Thomas Lin\", \"Pedersen\", , \"thomas.pedersen@posit.co\", role = c(\"aut\", \"cre\"), comment = c(ORCID = \"0000-0002-5147-4711\")), person(\"Jeroen\", \"Ooms\", , \"jeroen@berkeley.edu\", role = \"aut\", comment = c(ORCID = \"0000-0002-4035-0289\")), person(\"Devon\", \"Govett\", role = \"aut\", comment = \"Author of font-manager\"), person(\"Posit Software, PBC\", role = c(\"cph\", \"fnd\"), comment = c(ROR = \"03wc8by49\")) )",
      "Description": "Provides system native access to the font catalogue. As font handling varies between systems it is difficult to correctly locate installed fonts across different operating systems. The 'systemfonts' package provides bindings to the native libraries on Windows, macOS and Linux for finding font files that can then be used further by e.g. graphic devices. The main use is intended to be from compiled code but 'systemfonts' also provides access from R.",
      "License": "MIT + file LICENSE",
      "URL": "https://github.com/r-lib/systemfonts, https://systemfonts.r-lib.org",
      "BugReports": "https://github.com/r-lib/systemfonts/issues",
      "Depends": [
        "R (>= 3.2.0)"
      ],
      "Imports": [
        "base64enc",
        "grid",
        "jsonlite",
        "lifecycle",
        "tools",
        "utils"
      ],
      "Suggests": [
        "covr",
        "farver",
        "ggplot2",
        "graphics",
        "knitr",
        "ragg",
        "rmarkdown",
        "svglite",
        "testthat (>= 2.1.0)"
      ],
      "LinkingTo": [
        "cpp11 (>= 0.2.1)"
      ],
      "VignetteBuilder": "knitr",
      "Config/build/compilation-database": "true",
      "Config/Needs/website": "tidyverse/tidytemplate",
      "Config/usethis/last-upkeep": "2025-04-23",
      "Encoding": "UTF-8",
      "RoxygenNote": "7.3.2",
      "SystemRequirements": "fontconfig, freetype2",
      "NeedsCompilation": "yes",
      "Author": "Thomas Lin Pedersen [aut, cre] (ORCID: <https://orcid.org/0000-0002-5147-4711>), Jeroen Ooms [aut] (ORCID: <https://orcid.org/0000-0002-4035-0289>), Devon Govett [aut] (Author of font-manager), Posit Software, PBC [cph, fnd] (ROR: <https://ror.org/03wc8by49>)",
      "Maintainer": "Thomas Lin Pedersen <thomas.pedersen@posit.co>",
      "Repository": "CRAN"
    },
    "tableone": {
      "Package": "tableone",
      "Version": "0.13.2",
      "Source": "Repository",
      "Type": "Package",
      "Title": "Create 'Table 1' to Describe Baseline Characteristics with or without Propensity Score Weights",
      "Date": "2022-04-15",
      "Authors@R": "c( # http://r-pkgs.had.co.nz/description.html#author person('Kazuki', 'Yoshida', email = 'kazukiyoshida@mail.harvard.edu', role = c('cre','aut'), comment = c(ORCID = '0000-0002-2030-3549')), person('Alexander', 'Bartel', role = c('ctb','aut'), comment = c(ORCID = '0000-0002-1280-6138')), person('Jonathan', 'J Chipman', role = 'ctb'), person('Justin', 'Bohn', role = 'ctb'), person('Lucy', 'DAgostino McGowan', role = 'ctb'), person('Malcolm', 'Barrett', role = 'ctb'), person('Rune', 'Haubo B Christensen', role = 'ctb'), person('gbouzill', role = 'ctb') )",
      "Maintainer": "Kazuki Yoshida <kazukiyoshida@mail.harvard.edu>",
      "Description": "Creates 'Table 1', i.e., description of baseline patient characteristics, which is essential in every medical research. Supports both continuous and categorical variables, as well as p-values and standardized mean differences. Weighted data are supported via the 'survey' package.",
      "License": "GPL-2",
      "Imports": [
        "survey",
        "MASS",
        "e1071",
        "zoo",
        "gmodels",
        "nlme",
        "labelled"
      ],
      "Suggests": [
        "survival",
        "testthat",
        "Matrix",
        "Matching",
        "reshape2",
        "ggplot2",
        "knitr",
        "geepack",
        "lme4",
        "lmerTest",
        "rmarkdown"
      ],
      "URL": "https://github.com/kaz-yos/tableone",
      "VignetteBuilder": "knitr",
      "RoxygenNote": "7.1.2",
      "NeedsCompilation": "no",
      "Author": "Kazuki Yoshida [cre, aut] (<https://orcid.org/0000-0002-2030-3549>), Alexander Bartel [ctb, aut] (<https://orcid.org/0000-0002-1280-6138>), Jonathan J Chipman [ctb], Justin Bohn [ctb], Lucy DAgostino McGowan [ctb], Malcolm Barrett [ctb], Rune Haubo B Christensen [ctb], gbouzill [ctb]",
      "Repository": "CRAN"
    },
    "textshaping": {
      "Package": "textshaping",
      "Version": "1.0.1",
      "Source": "Repository",
      "Title": "Bindings to the 'HarfBuzz' and 'Fribidi' Libraries for Text Shaping",
      "Authors@R": "c( person(\"Thomas Lin\", \"Pedersen\", , \"thomas.pedersen@posit.co\", role = c(\"cre\", \"aut\"), comment = c(ORCID = \"0000-0002-5147-4711\")), person(\"Posit Software, PBC\", role = c(\"cph\", \"fnd\"), comment = c(ROR = \"03wc8by49\")) )",
      "Description": "Provides access to the text shaping functionality in the 'HarfBuzz' library and the bidirectional algorithm in the 'Fribidi' library.  'textshaping' is a low-level utility package mainly for graphic devices that expands upon the font tool-set provided by the 'systemfonts' package.",
      "License": "MIT + file LICENSE",
      "URL": "https://github.com/r-lib/textshaping",
      "BugReports": "https://github.com/r-lib/textshaping/issues",
      "Depends": [
        "R (>= 3.2.0)"
      ],
      "Imports": [
        "lifecycle",
        "stats",
        "stringi",
        "systemfonts (>= 1.1.0)",
        "utils"
      ],
      "Suggests": [
        "covr",
        "grDevices",
        "grid",
        "knitr",
        "rmarkdown",
        "testthat (>= 3.0.0)"
      ],
      "LinkingTo": [
        "cpp11 (>= 0.2.1)",
        "systemfonts (>= 1.0.0)"
      ],
      "VignetteBuilder": "knitr",
      "Config/build/compilation-database": "true",
      "Config/testthat/edition": "3",
      "Config/usethis/last-upkeep": "2025-04-23",
      "Encoding": "UTF-8",
      "RoxygenNote": "7.3.2",
      "SystemRequirements": "freetype2, harfbuzz, fribidi",
      "NeedsCompilation": "yes",
      "Author": "Thomas Lin Pedersen [cre, aut] (ORCID: <https://orcid.org/0000-0002-5147-4711>), Posit Software, PBC [cph, fnd] (ROR: <https://ror.org/03wc8by49>)",
      "Maintainer": "Thomas Lin Pedersen <thomas.pedersen@posit.co>",
      "Repository": "CRAN"
    },
    "tibble": {
      "Package": "tibble",
      "Version": "3.3.0",
      "Source": "Repository",
      "Title": "Simple Data Frames",
      "Authors@R": "c(person(given = \"Kirill\", family = \"M\\u00fcller\", role = c(\"aut\", \"cre\"), email = \"kirill@cynkra.com\", comment = c(ORCID = \"0000-0002-1416-3412\")), person(given = \"Hadley\", family = \"Wickham\", role = \"aut\", email = \"hadley@rstudio.com\"), person(given = \"Romain\", family = \"Francois\", role = \"ctb\", email = \"romain@r-enthusiasts.com\"), person(given = \"Jennifer\", family = \"Bryan\", role = \"ctb\", email = \"jenny@rstudio.com\"), person(given = \"RStudio\", role = c(\"cph\", \"fnd\")))",
      "Description": "Provides a 'tbl_df' class (the 'tibble') with stricter checking and better formatting than the traditional data frame.",
      "License": "MIT + file LICENSE",
      "URL": "https://tibble.tidyverse.org/, https://github.com/tidyverse/tibble",
      "BugReports": "https://github.com/tidyverse/tibble/issues",
      "Depends": [
        "R (>= 3.4.0)"
      ],
      "Imports": [
        "cli",
        "lifecycle (>= 1.0.0)",
        "magrittr",
        "methods",
        "pillar (>= 1.8.1)",
        "pkgconfig",
        "rlang (>= 1.0.2)",
        "utils",
        "vctrs (>= 0.5.0)"
      ],
      "Suggests": [
        "bench",
        "bit64",
        "blob",
        "brio",
        "callr",
        "DiagrammeR",
        "dplyr",
        "evaluate",
        "formattable",
        "ggplot2",
        "here",
        "hms",
        "htmltools",
        "knitr",
        "lubridate",
        "nycflights13",
        "pkgload",
        "purrr",
        "rmarkdown",
        "stringi",
        "testthat (>= 3.0.2)",
        "tidyr",
        "withr"
      ],
      "VignetteBuilder": "knitr",
      "Encoding": "UTF-8",
      "RoxygenNote": "7.3.2.9000",
      "Config/testthat/edition": "3",
      "Config/testthat/parallel": "true",
      "Config/testthat/start-first": "vignette-formats, as_tibble, add, invariants",
      "Config/autostyle/scope": "line_breaks",
      "Config/autostyle/strict": "true",
      "Config/autostyle/rmd": "false",
      "Config/Needs/website": "tidyverse/tidytemplate",
      "NeedsCompilation": "yes",
      "Author": "Kirill Müller [aut, cre] (ORCID: <https://orcid.org/0000-0002-1416-3412>), Hadley Wickham [aut], Romain Francois [ctb], Jennifer Bryan [ctb], RStudio [cph, fnd]",
      "Maintainer": "Kirill Müller <kirill@cynkra.com>",
      "Repository": "CRAN"
    },
    "tidymodels": {
      "Package": "tidymodels",
      "Version": "1.3.0",
      "Source": "Repository",
      "Title": "Easily Install and Load the 'Tidymodels' Packages",
      "Authors@R": "c( person(\"Max\", \"Kuhn\", , \"max@posit.co\", role = c(\"aut\", \"cre\"), comment = c(ORCID = \"0000-0003-2402-136X\")), person(\"Hadley\", \"Wickham\", , \"hadley@posit.co\", role = \"aut\"), person(\"Posit Software, PBC\", role = c(\"cph\", \"fnd\")) )",
      "Description": "The tidy modeling \"verse\" is a collection of packages for modeling and statistical analysis that share the underlying design philosophy, grammar, and data structures of the tidyverse.",
      "License": "MIT + file LICENSE",
      "URL": "https://tidymodels.tidymodels.org, https://github.com/tidymodels/tidymodels",
      "BugReports": "https://github.com/tidymodels/tidymodels/issues",
      "Depends": [
        "R (>= 3.6)"
      ],
      "Imports": [
        "broom (>= 1.0.7)",
        "cli (>= 3.6.4)",
        "conflicted (>= 1.2.0)",
        "dials (>= 1.4.0)",
        "dplyr (>= 1.1.4)",
        "ggplot2 (>= 3.5.1)",
        "hardhat (>= 1.4.1)",
        "infer (>= 1.0.7)",
        "modeldata (>= 1.4.0)",
        "parsnip (>= 1.3.0)",
        "purrr (>= 1.0.4)",
        "recipes (>= 1.1.1)",
        "rlang (>= 1.1.5)",
        "rsample (>= 1.2.1)",
        "rstudioapi (>= 0.17.1)",
        "tibble (>= 3.2.1)",
        "tidyr (>= 1.3.1)",
        "tune (>= 1.3.0)",
        "workflows (>= 1.2.0)",
        "workflowsets (>= 1.1.0)",
        "yardstick (>= 1.3.2)"
      ],
      "Suggests": [
        "covr",
        "glue",
        "knitr",
        "rmarkdown",
        "testthat (>= 3.0.0)",
        "xml2"
      ],
      "VignetteBuilder": "knitr",
      "Config/Needs/website": "tidyverse/tidytemplate",
      "Config/testthat/edition": "3",
      "Encoding": "UTF-8",
      "RoxygenNote": "7.3.2",
      "NeedsCompilation": "no",
      "Author": "Max Kuhn [aut, cre] (<https://orcid.org/0000-0003-2402-136X>), Hadley Wickham [aut], Posit Software, PBC [cph, fnd]",
      "Maintainer": "Max Kuhn <max@posit.co>",
      "Repository": "CRAN"
    },
    "tidyr": {
      "Package": "tidyr",
      "Version": "1.3.1",
      "Source": "Repository",
      "Title": "Tidy Messy Data",
      "Authors@R": "c( person(\"Hadley\", \"Wickham\", , \"hadley@posit.co\", role = c(\"aut\", \"cre\")), person(\"Davis\", \"Vaughan\", , \"davis@posit.co\", role = \"aut\"), person(\"Maximilian\", \"Girlich\", role = \"aut\"), person(\"Kevin\", \"Ushey\", , \"kevin@posit.co\", role = \"ctb\"), person(\"Posit Software, PBC\", role = c(\"cph\", \"fnd\")) )",
      "Description": "Tools to help to create tidy data, where each column is a variable, each row is an observation, and each cell contains a single value.  'tidyr' contains tools for changing the shape (pivoting) and hierarchy (nesting and 'unnesting') of a dataset, turning deeply nested lists into rectangular data frames ('rectangling'), and extracting values out of string columns. It also includes tools for working with missing values (both implicit and explicit).",
      "License": "MIT + file LICENSE",
      "URL": "https://tidyr.tidyverse.org, https://github.com/tidyverse/tidyr",
      "BugReports": "https://github.com/tidyverse/tidyr/issues",
      "Depends": [
        "R (>= 3.6)"
      ],
      "Imports": [
        "cli (>= 3.4.1)",
        "dplyr (>= 1.0.10)",
        "glue",
        "lifecycle (>= 1.0.3)",
        "magrittr",
        "purrr (>= 1.0.1)",
        "rlang (>= 1.1.1)",
        "stringr (>= 1.5.0)",
        "tibble (>= 2.1.1)",
        "tidyselect (>= 1.2.0)",
        "utils",
        "vctrs (>= 0.5.2)"
      ],
      "Suggests": [
        "covr",
        "data.table",
        "knitr",
        "readr",
        "repurrrsive (>= 1.1.0)",
        "rmarkdown",
        "testthat (>= 3.0.0)"
      ],
      "LinkingTo": [
        "cpp11 (>= 0.4.0)"
      ],
      "VignetteBuilder": "knitr",
      "Config/Needs/website": "tidyverse/tidytemplate",
      "Config/testthat/edition": "3",
      "Encoding": "UTF-8",
      "LazyData": "true",
      "RoxygenNote": "7.3.0",
      "NeedsCompilation": "yes",
      "Author": "Hadley Wickham [aut, cre], Davis Vaughan [aut], Maximilian Girlich [aut], Kevin Ushey [ctb], Posit Software, PBC [cph, fnd]",
      "Maintainer": "Hadley Wickham <hadley@posit.co>",
      "Repository": "CRAN"
    },
    "tidyselect": {
      "Package": "tidyselect",
      "Version": "1.2.1",
      "Source": "Repository",
      "Title": "Select from a Set of Strings",
      "Authors@R": "c( person(\"Lionel\", \"Henry\", , \"lionel@posit.co\", role = c(\"aut\", \"cre\")), person(\"Hadley\", \"Wickham\", , \"hadley@posit.co\", role = \"aut\"), person(\"Posit Software, PBC\", role = c(\"cph\", \"fnd\")) )",
      "Description": "A backend for the selecting functions of the 'tidyverse'.  It makes it easy to implement select-like functions in your own packages in a way that is consistent with other 'tidyverse' interfaces for selection.",
      "License": "MIT + file LICENSE",
      "URL": "https://tidyselect.r-lib.org, https://github.com/r-lib/tidyselect",
      "BugReports": "https://github.com/r-lib/tidyselect/issues",
      "Depends": [
        "R (>= 3.4)"
      ],
      "Imports": [
        "cli (>= 3.3.0)",
        "glue (>= 1.3.0)",
        "lifecycle (>= 1.0.3)",
        "rlang (>= 1.0.4)",
        "vctrs (>= 0.5.2)",
        "withr"
      ],
      "Suggests": [
        "covr",
        "crayon",
        "dplyr",
        "knitr",
        "magrittr",
        "rmarkdown",
        "stringr",
        "testthat (>= 3.1.1)",
        "tibble (>= 2.1.3)"
      ],
      "VignetteBuilder": "knitr",
      "ByteCompile": "true",
      "Config/testthat/edition": "3",
      "Config/Needs/website": "tidyverse/tidytemplate",
      "Encoding": "UTF-8",
      "RoxygenNote": "7.3.0.9000",
      "NeedsCompilation": "yes",
      "Author": "Lionel Henry [aut, cre], Hadley Wickham [aut], Posit Software, PBC [cph, fnd]",
      "Maintainer": "Lionel Henry <lionel@posit.co>",
      "Repository": "CRAN"
    },
    "timeDate": {
      "Package": "timeDate",
      "Version": "4041.110",
      "Source": "Repository",
      "Title": "Rmetrics - Chronological and Calendar Objects",
      "Authors@R": "c(person(\"Diethelm\", \"Wuertz\", role=\"aut\", comment = \"original code\") , person(\"Tobias\", \"Setz\", role = c(\"aut\"), email = \"tobias.setz@live.com\") , person(\"Yohan\", \"Chalabi\", role = \"aut\") , person(\"Martin\",\"Maechler\", role = \"ctb\", email = \"maechler@stat.math.ethz.ch\", comment = c(ORCID = \"0000-0002-8685-9910\")) , person(given = c(\"Joe\", \"W.\"), family = \"Byers\", role = \"ctb\") , person(given = c(\"Georgi\", \"N.\"), family = \"Boshnakov\",  role = c(\"cre\", \"aut\"), email = \"georgi.boshnakov@manchester.ac.uk\") )",
      "Description": "The 'timeDate' class fulfils the conventions of the ISO 8601  standard as well as of the ANSI C and POSIX standards. Beyond these standards it provides the \"Financial Center\" concept which allows to handle data records collected in different time  zones and mix them up to have always the proper time stamps with  respect to your personal financial center, or alternatively to the GMT reference time. It can thus also handle time stamps from historical  data records from the same time zone, even if the financial  centers changed day light saving times at different calendar dates.",
      "Depends": [
        "R (>= 3.6.0)",
        "methods"
      ],
      "Imports": [
        "graphics",
        "utils",
        "stats"
      ],
      "Suggests": [
        "RUnit"
      ],
      "License": "GPL (>= 2)",
      "Encoding": "UTF-8",
      "URL": "https://geobosh.github.io/timeDateDoc/ (doc), https://r-forge.r-project.org/scm/viewvc.php/pkg/timeDate/?root=rmetrics (devel), https://www.rmetrics.org",
      "BugReports": "https://r-forge.r-project.org/projects/rmetrics",
      "NeedsCompilation": "no",
      "Author": "Diethelm Wuertz [aut] (original code), Tobias Setz [aut], Yohan Chalabi [aut], Martin Maechler [ctb] (<https://orcid.org/0000-0002-8685-9910>), Joe W. Byers [ctb], Georgi N. Boshnakov [cre, aut]",
      "Maintainer": "Georgi N. Boshnakov <georgi.boshnakov@manchester.ac.uk>",
      "Repository": "CRAN"
    },
    "timechange": {
      "Package": "timechange",
      "Version": "0.3.0",
      "Source": "Repository",
      "Title": "Efficient Manipulation of Date-Times",
      "Authors@R": "c(person(\"Vitalie\", \"Spinu\", email = \"spinuvit@gmail.com\", role = c(\"aut\", \"cre\")), person(\"Google Inc.\", role = c(\"ctb\", \"cph\")))",
      "Description": "Efficient routines for manipulation of date-time objects while accounting for time-zones and daylight saving times. The package includes utilities for updating of date-time components (year, month, day etc.), modification of time-zones, rounding of date-times, period addition and subtraction etc. Parts of the 'CCTZ' source code, released under the Apache 2.0 License, are included in this package. See <https://github.com/google/cctz> for more details.",
      "Depends": [
        "R (>= 3.3)"
      ],
      "License": "GPL (>= 3)",
      "Encoding": "UTF-8",
      "LinkingTo": [
        "cpp11 (>= 0.2.7)"
      ],
      "Suggests": [
        "testthat (>= 0.7.1.99)",
        "knitr"
      ],
      "SystemRequirements": "A system with zoneinfo data (e.g. /usr/share/zoneinfo) as well as a recent-enough C++11 compiler (such as g++-4.8 or later). On Windows the zoneinfo included with R is used.",
      "BugReports": "https://github.com/vspinu/timechange/issues",
      "URL": "https://github.com/vspinu/timechange/",
      "RoxygenNote": "7.2.1",
      "NeedsCompilation": "yes",
      "Author": "Vitalie Spinu [aut, cre], Google Inc. [ctb, cph]",
      "Maintainer": "Vitalie Spinu <spinuvit@gmail.com>",
      "Repository": "CRAN"
    },
    "tinytex": {
      "Package": "tinytex",
      "Version": "0.57",
      "Source": "Repository",
      "Type": "Package",
      "Title": "Helper Functions to Install and Maintain TeX Live, and Compile LaTeX Documents",
      "Authors@R": "c( person(\"Yihui\", \"Xie\", role = c(\"aut\", \"cre\", \"cph\"), email = \"xie@yihui.name\", comment = c(ORCID = \"0000-0003-0645-5666\")), person(given = \"Posit Software, PBC\", role = c(\"cph\", \"fnd\")), person(\"Christophe\", \"Dervieux\", role = \"ctb\", comment = c(ORCID = \"0000-0003-4474-2498\")), person(\"Devon\", \"Ryan\", role = \"ctb\", email = \"dpryan79@gmail.com\", comment = c(ORCID = \"0000-0002-8549-0971\")), person(\"Ethan\", \"Heinzen\", role = \"ctb\"), person(\"Fernando\", \"Cagua\", role = \"ctb\"), person() )",
      "Description": "Helper functions to install and maintain the 'LaTeX' distribution named 'TinyTeX' (<https://yihui.org/tinytex/>), a lightweight, cross-platform, portable, and easy-to-maintain version of 'TeX Live'. This package also contains helper functions to compile 'LaTeX' documents, and install missing 'LaTeX' packages automatically.",
      "Imports": [
        "xfun (>= 0.48)"
      ],
      "Suggests": [
        "testit",
        "rstudioapi"
      ],
      "License": "MIT + file LICENSE",
      "URL": "https://github.com/rstudio/tinytex",
      "BugReports": "https://github.com/rstudio/tinytex/issues",
      "Encoding": "UTF-8",
      "RoxygenNote": "7.3.2",
      "NeedsCompilation": "no",
      "Author": "Yihui Xie [aut, cre, cph] (<https://orcid.org/0000-0003-0645-5666>), Posit Software, PBC [cph, fnd], Christophe Dervieux [ctb] (<https://orcid.org/0000-0003-4474-2498>), Devon Ryan [ctb] (<https://orcid.org/0000-0002-8549-0971>), Ethan Heinzen [ctb], Fernando Cagua [ctb]",
      "Maintainer": "Yihui Xie <xie@yihui.name>",
      "Repository": "CRAN"
    },
    "tune": {
      "Package": "tune",
      "Version": "1.3.0",
      "Source": "Repository",
      "Title": "Tidy Tuning Tools",
      "Authors@R": "c( person(\"Max\", \"Kuhn\", , \"max@posit.co\", role = c(\"aut\", \"cre\"), comment = c(ORCID = \"0000-0003-2402-136X\")), person(given = \"Posit Software, PBC\", role = c(\"cph\", \"fnd\")) )",
      "Description": "The ability to tune models is important. 'tune' contains functions and classes to be used in conjunction with other 'tidymodels' packages for finding reasonable values of hyper-parameters in models, pre-processing methods, and post-processing steps.",
      "License": "MIT + file LICENSE",
      "URL": "https://tune.tidymodels.org/, https://github.com/tidymodels/tune",
      "BugReports": "https://github.com/tidymodels/tune/issues",
      "Depends": [
        "R (>= 4.0)"
      ],
      "Imports": [
        "cli (>= 3.3.0)",
        "dials (>= 1.4.0)",
        "doFuture (>= 1.0.0)",
        "dplyr (>= 1.1.0)",
        "foreach",
        "future (>= 1.33.0)",
        "generics (>= 0.1.2)",
        "ggplot2",
        "glue (>= 1.6.2)",
        "GPfit",
        "hardhat (>= 1.4.1)",
        "lifecycle (>= 1.0.0)",
        "parsnip (>= 1.2.0)",
        "purrr (>= 1.0.0)",
        "recipes (>= 1.0.4)",
        "rlang (>= 1.1.0)",
        "rsample (>= 1.2.1)",
        "tibble (>= 3.1.0)",
        "tidyr (>= 1.2.0)",
        "tidyselect (>= 1.1.2)",
        "vctrs (>= 0.6.1)",
        "withr",
        "workflows (>= 1.2.0)",
        "yardstick (>= 1.3.0)"
      ],
      "Suggests": [
        "C50",
        "censored (>= 0.3.0)",
        "covr",
        "kernlab",
        "kknn",
        "knitr",
        "modeldata",
        "scales",
        "spelling",
        "testthat (>= 3.0.0)",
        "xgboost",
        "xml2"
      ],
      "Config/Needs/website": "pkgdown, tidymodels, kknn, doParallel, doFuture, tidyverse/tidytemplate",
      "Config/testthat/edition": "3",
      "Encoding": "UTF-8",
      "Language": "en-US",
      "LazyData": "true",
      "RoxygenNote": "7.3.2",
      "NeedsCompilation": "no",
      "Author": "Max Kuhn [aut, cre] (<https://orcid.org/0000-0003-2402-136X>), Posit Software, PBC [cph, fnd]",
      "Maintainer": "Max Kuhn <max@posit.co>",
      "Repository": "CRAN"
    },
    "tzdb": {
      "Package": "tzdb",
      "Version": "0.5.0",
      "Source": "Repository",
      "Title": "Time Zone Database Information",
      "Authors@R": "c( person(\"Davis\", \"Vaughan\", , \"davis@posit.co\", role = c(\"aut\", \"cre\")), person(\"Howard\", \"Hinnant\", role = \"cph\", comment = \"Author of the included date library\"), person(\"Posit Software, PBC\", role = c(\"cph\", \"fnd\")) )",
      "Description": "Provides an up-to-date copy of the Internet Assigned Numbers Authority (IANA) Time Zone Database. It is updated periodically to reflect changes made by political bodies to time zone boundaries, UTC offsets, and daylight saving time rules. Additionally, this package provides a C++ interface for working with the 'date' library. 'date' provides comprehensive support for working with dates and date-times, which this package exposes to make it easier for other R packages to utilize. Headers are provided for calendar specific calculations, along with a limited interface for time zone manipulations.",
      "License": "MIT + file LICENSE",
      "URL": "https://tzdb.r-lib.org, https://github.com/r-lib/tzdb",
      "BugReports": "https://github.com/r-lib/tzdb/issues",
      "Depends": [
        "R (>= 4.0.0)"
      ],
      "Suggests": [
        "covr",
        "testthat (>= 3.0.0)"
      ],
      "LinkingTo": [
        "cpp11 (>= 0.5.2)"
      ],
      "Biarch": "yes",
      "Config/Needs/website": "tidyverse/tidytemplate",
      "Config/testthat/edition": "3",
      "Encoding": "UTF-8",
      "RoxygenNote": "7.3.2",
      "NeedsCompilation": "yes",
      "Author": "Davis Vaughan [aut, cre], Howard Hinnant [cph] (Author of the included date library), Posit Software, PBC [cph, fnd]",
      "Maintainer": "Davis Vaughan <davis@posit.co>",
      "Repository": "CRAN"
    },
    "utf8": {
      "Package": "utf8",
      "Version": "1.2.6",
      "Source": "Repository",
      "Title": "Unicode Text Processing",
      "Authors@R": "c(person(given = c(\"Patrick\", \"O.\"), family = \"Perry\", role = c(\"aut\", \"cph\")), person(given = \"Kirill\", family = \"M\\u00fcller\", role = \"cre\", email = \"kirill@cynkra.com\", comment = c(ORCID = \"0000-0002-1416-3412\")), person(given = \"Unicode, Inc.\", role = c(\"cph\", \"dtc\"), comment = \"Unicode Character Database\"))",
      "Description": "Process and print 'UTF-8' encoded international text (Unicode). Input, validate, normalize, encode, format, and display.",
      "License": "Apache License (== 2.0) | file LICENSE",
      "URL": "https://krlmlr.github.io/utf8/, https://github.com/krlmlr/utf8",
      "BugReports": "https://github.com/krlmlr/utf8/issues",
      "Depends": [
        "R (>= 2.10)"
      ],
      "Suggests": [
        "cli",
        "covr",
        "knitr",
        "rlang",
        "rmarkdown",
        "testthat (>= 3.0.0)",
        "withr"
      ],
      "VignetteBuilder": "knitr, rmarkdown",
      "Config/testthat/edition": "3",
      "Encoding": "UTF-8",
      "RoxygenNote": "7.3.2.9000",
      "NeedsCompilation": "yes",
      "Author": "Patrick O. Perry [aut, cph], Kirill Müller [cre] (ORCID: <https://orcid.org/0000-0002-1416-3412>), Unicode, Inc. [cph, dtc] (Unicode Character Database)",
      "Maintainer": "Kirill Müller <kirill@cynkra.com>",
      "Repository": "CRAN"
    },
    "uuid": {
      "Package": "uuid",
      "Version": "1.2-1",
      "Source": "Repository",
      "Title": "Tools for Generating and Handling of UUIDs",
      "Author": "Simon Urbanek [aut, cre, cph] (https://urbanek.org, <https://orcid.org/0000-0003-2297-1732>), Theodore Ts'o [aut, cph] (libuuid)",
      "Maintainer": "Simon Urbanek <Simon.Urbanek@r-project.org>",
      "Authors@R": "c(person(\"Simon\", \"Urbanek\", role=c(\"aut\",\"cre\",\"cph\"), email=\"Simon.Urbanek@r-project.org\", comment=c(\"https://urbanek.org\", ORCID=\"0000-0003-2297-1732\")), person(\"Theodore\",\"Ts'o\", email=\"tytso@thunk.org\", role=c(\"aut\",\"cph\"), comment=\"libuuid\"))",
      "Depends": [
        "R (>= 2.9.0)"
      ],
      "Description": "Tools for generating and handling of UUIDs (Universally Unique Identifiers).",
      "License": "MIT + file LICENSE",
      "URL": "https://www.rforge.net/uuid",
      "BugReports": "https://github.com/s-u/uuid/issues",
      "NeedsCompilation": "yes",
      "Repository": "CRAN"
    },
    "vcd": {
      "Package": "vcd",
      "Version": "1.4-13",
      "Source": "Repository",
      "Title": "Visualizing Categorical Data",
      "Authors@R": "c(person(given = \"David\", family = \"Meyer\", role = c(\"aut\", \"cre\"), email = \"David.Meyer@R-project.org\", comment = c(ORCID = \"0000-0002-5196-3048\")),\t     person(given = \"Achim\", family = \"Zeileis\", role = \"aut\", email = \"Achim.Zeileis@R-project.org\", comment = c(ORCID = \"0000-0003-0918-3766\")), person(given = \"Kurt\", family = \"Hornik\", role = \"aut\", email = \"Kurt.Hornik@R-project.org\", comment = c(ORCID = \"0000-0003-4198-9911\")), person(given = \"Florian\", family = \"Gerber\", role = \"ctb\"), person(given = \"Michael\", family = \"Friendly\", role = \"aut\", email = \"friendly@yorku.ca\", comment = c(ORCID = \"0000-0002-3237-0941\")))",
      "Description": "Visualization techniques, data sets, summary and inference procedures aimed particularly at categorical data. Special emphasis is given to highly extensible grid graphics. The package was package was originally inspired by the book  \"Visualizing Categorical Data\" by Michael Friendly and is  now the main support package for a new book,  \"Discrete Data Analysis with R\" by Michael Friendly and  David Meyer (2015).",
      "LazyLoad": "yes",
      "LazyData": "yes",
      "Depends": [
        "R (>= 2.4.0)",
        "grid"
      ],
      "Suggests": [
        "KernSmooth",
        "mvtnorm",
        "kernlab",
        "HSAUR3",
        "coin"
      ],
      "Imports": [
        "stats",
        "utils",
        "MASS",
        "grDevices",
        "colorspace",
        "lmtest"
      ],
      "License": "GPL-2",
      "NeedsCompilation": "no",
      "Author": "David Meyer [aut, cre] (<https://orcid.org/0000-0002-5196-3048>), Achim Zeileis [aut] (<https://orcid.org/0000-0003-0918-3766>), Kurt Hornik [aut] (<https://orcid.org/0000-0003-4198-9911>), Florian Gerber [ctb], Michael Friendly [aut] (<https://orcid.org/0000-0002-3237-0941>)",
      "Maintainer": "David Meyer <David.Meyer@R-project.org>",
      "Repository": "CRAN"
    },
    "vctrs": {
      "Package": "vctrs",
      "Version": "0.7.1",
      "Source": "Repository",
      "Title": "Vector Helpers",
      "Authors@R": "c( person(\"Hadley\", \"Wickham\", , \"hadley@posit.co\", role = \"aut\"), person(\"Lionel\", \"Henry\", , \"lionel@posit.co\", role = \"aut\"), person(\"Davis\", \"Vaughan\", , \"davis@posit.co\", role = c(\"aut\", \"cre\")), person(\"data.table team\", role = \"cph\", comment = \"Radix sort based on data.table's forder() and their contribution to R's order()\"), person(\"Posit Software, PBC\", role = c(\"cph\", \"fnd\")) )",
      "Description": "Defines new notions of prototype and size that are used to provide tools for consistent and well-founded type-coercion and size-recycling, and are in turn connected to ideas of type- and size-stability useful for analysing function interfaces.",
      "License": "MIT + file LICENSE",
      "URL": "https://vctrs.r-lib.org/, https://github.com/r-lib/vctrs",
      "BugReports": "https://github.com/r-lib/vctrs/issues",
      "Depends": [
        "R (>= 4.0.0)"
      ],
      "Imports": [
        "cli (>= 3.4.0)",
        "glue",
        "lifecycle (>= 1.0.3)",
        "rlang (>= 1.1.7)"
      ],
      "Suggests": [
        "bit64",
        "covr",
        "crayon",
        "dplyr (>= 0.8.5)",
        "generics",
        "knitr",
        "pillar (>= 1.4.4)",
        "pkgdown (>= 2.0.1)",
        "rmarkdown",
        "testthat (>= 3.0.0)",
        "tibble (>= 3.1.3)",
        "waldo (>= 0.2.0)",
        "withr",
        "xml2",
        "zeallot"
      ],
      "VignetteBuilder": "knitr",
      "Config/build/compilation-database": "true",
      "Config/Needs/website": "tidyverse/tidytemplate",
      "Config/testthat/edition": "3",
      "Config/testthat/parallel": "true",
      "Encoding": "UTF-8",
      "Language": "en-GB",
      "RoxygenNote": "7.3.3",
      "NeedsCompilation": "yes",
      "Author": "Hadley Wickham [aut], Lionel Henry [aut], Davis Vaughan [aut, cre], data.table team [cph] (Radix sort based on data.table's forder() and their contribution to R's order()), Posit Software, PBC [cph, fnd]",
      "Maintainer": "Davis Vaughan <davis@posit.co>",
      "Repository": "CRAN"
    },
    "viridis": {
      "Package": "viridis",
      "Version": "0.6.5",
      "Source": "Repository",
      "Type": "Package",
      "Title": "Colorblind-Friendly Color Maps for R",
      "Date": "2024-01-28",
      "Authors@R": "c( person(\"Simon\", \"Garnier\", email = \"garnier@njit.edu\", role = c(\"aut\", \"cre\")), person(\"Noam\", \"Ross\", email = \"noam.ross@gmail.com\", role = c(\"ctb\", \"cph\")), person(\"Bob\", \"Rudis\", email = \"bob@rud.is\", role = c(\"ctb\", \"cph\")), person(\"Marco\", \"Sciaini\", email = \"sciaini.marco@gmail.com\", role = c(\"ctb\", \"cph\")), person(\"Antônio Pedro\", \"Camargo\", role = c(\"ctb\", \"cph\")), person(\"Cédric\", \"Scherer\", email = \"scherer@izw-berlin.de\", role = c(\"ctb\", \"cph\")) )",
      "Maintainer": "Simon Garnier <garnier@njit.edu>",
      "Description": "Color maps designed to improve graph readability for readers with  common forms of color blindness and/or color vision deficiency. The color  maps are also perceptually-uniform, both in regular form and also when  converted to black-and-white for printing. This package also contains  'ggplot2' bindings for discrete and continuous color and fill scales. A lean version of the package called 'viridisLite' that does not include the  'ggplot2' bindings can be found at  <https://cran.r-project.org/package=viridisLite>.",
      "License": "MIT + file LICENSE",
      "Encoding": "UTF-8",
      "Depends": [
        "R (>= 2.10)",
        "viridisLite (>= 0.4.0)"
      ],
      "Imports": [
        "ggplot2 (>= 1.0.1)",
        "gridExtra"
      ],
      "Suggests": [
        "hexbin (>= 1.27.0)",
        "scales",
        "MASS",
        "knitr",
        "dichromat",
        "colorspace",
        "httr",
        "mapproj",
        "vdiffr",
        "svglite (>= 1.2.0)",
        "testthat",
        "covr",
        "rmarkdown",
        "maps",
        "terra"
      ],
      "LazyData": "true",
      "VignetteBuilder": "knitr",
      "URL": "https://sjmgarnier.github.io/viridis/, https://github.com/sjmgarnier/viridis/",
      "BugReports": "https://github.com/sjmgarnier/viridis/issues",
      "RoxygenNote": "7.3.1",
      "NeedsCompilation": "no",
      "Author": "Simon Garnier [aut, cre], Noam Ross [ctb, cph], Bob Rudis [ctb, cph], Marco Sciaini [ctb, cph], Antônio Pedro Camargo [ctb, cph], Cédric Scherer [ctb, cph]",
      "Repository": "CRAN"
    },
    "viridisLite": {
      "Package": "viridisLite",
      "Version": "0.4.2",
      "Source": "Repository",
      "Type": "Package",
      "Title": "Colorblind-Friendly Color Maps (Lite Version)",
      "Date": "2023-05-02",
      "Authors@R": "c( person(\"Simon\", \"Garnier\", email = \"garnier@njit.edu\", role = c(\"aut\", \"cre\")), person(\"Noam\", \"Ross\", email = \"noam.ross@gmail.com\", role = c(\"ctb\", \"cph\")), person(\"Bob\", \"Rudis\", email = \"bob@rud.is\", role = c(\"ctb\", \"cph\")), person(\"Marco\", \"Sciaini\", email = \"sciaini.marco@gmail.com\", role = c(\"ctb\", \"cph\")), person(\"Antônio Pedro\", \"Camargo\", role = c(\"ctb\", \"cph\")), person(\"Cédric\", \"Scherer\", email = \"scherer@izw-berlin.de\", role = c(\"ctb\", \"cph\")) )",
      "Maintainer": "Simon Garnier <garnier@njit.edu>",
      "Description": "Color maps designed to improve graph readability for readers with  common forms of color blindness and/or color vision deficiency. The color  maps are also perceptually-uniform, both in regular form and also when  converted to black-and-white for printing. This is the 'lite' version of the  'viridis' package that also contains 'ggplot2' bindings for discrete and  continuous color and fill scales and can be found at  <https://cran.r-project.org/package=viridis>.",
      "License": "MIT + file LICENSE",
      "Encoding": "UTF-8",
      "Depends": [
        "R (>= 2.10)"
      ],
      "Suggests": [
        "hexbin (>= 1.27.0)",
        "ggplot2 (>= 1.0.1)",
        "testthat",
        "covr"
      ],
      "URL": "https://sjmgarnier.github.io/viridisLite/, https://github.com/sjmgarnier/viridisLite/",
      "BugReports": "https://github.com/sjmgarnier/viridisLite/issues/",
      "RoxygenNote": "7.2.3",
      "NeedsCompilation": "no",
      "Author": "Simon Garnier [aut, cre], Noam Ross [ctb, cph], Bob Rudis [ctb, cph], Marco Sciaini [ctb, cph], Antônio Pedro Camargo [ctb, cph], Cédric Scherer [ctb, cph]",
      "Repository": "CRAN"
    },
    "visdat": {
      "Package": "visdat",
      "Version": "0.6.0",
      "Source": "Repository",
      "Title": "Preliminary Visualisation of Data",
      "Authors@R": "c( person(\"Nicholas\", \"Tierney\", role = c(\"aut\", \"cre\"), email = \"nicholas.tierney@gmail.com\",  comment = c(ORCID = \"https://orcid.org/0000-0003-1460-8722\")), person(\"Sean\", \"Hughes\", role = \"rev\",  comment =c(ORCID = \"https://orcid.org/0000-0002-9409-9405\", \"Sean Hughes reviewed the package for rOpenSci,  see https://github.com/ropensci/onboarding/issues/87\")), person(\"Mara\", \"Averick\", role = \"rev\",  comment = \"Mara Averick reviewed the package for rOpenSci, see  https://github.com/ropensci/onboarding/issues/87\"), person(\"Stuart\", \"Lee\", role = c(\"ctb\")), person(\"Earo\", \"Wang\", role = c(\"ctb\")), person(\"Nic\", \"Crane\", role = c(\"ctb\")), person(\"Christophe\", \"Regouby\", role=c(\"ctb\")) )",
      "Description": "Create preliminary exploratory data visualisations of an entire  dataset to identify problems or unexpected features using 'ggplot2'.",
      "Depends": [
        "R (>= 3.2.2)"
      ],
      "License": "MIT + file LICENSE",
      "LazyData": "true",
      "RoxygenNote": "7.2.3",
      "Imports": [
        "ggplot2",
        "tidyr",
        "dplyr",
        "purrr",
        "readr",
        "magrittr",
        "stats",
        "tibble",
        "glue",
        "forcats",
        "cli",
        "scales"
      ],
      "URL": "https://docs.ropensci.org/visdat/, https://github.com/ropensci/visdat",
      "BugReports": "https://github.com/ropensci/visdat/issues",
      "Suggests": [
        "testthat (>= 3.0.0)",
        "plotly (>= 4.5.6)",
        "knitr",
        "rmarkdown",
        "vdiffr",
        "spelling",
        "covr",
        "stringr"
      ],
      "VignetteBuilder": "knitr",
      "Encoding": "UTF-8",
      "Language": "en-US",
      "Config/testthat/edition": "3",
      "NeedsCompilation": "no",
      "Author": "Nicholas Tierney [aut, cre] (<https://orcid.org/0000-0003-1460-8722>), Sean Hughes [rev] (<https://orcid.org/0000-0002-9409-9405>, Sean Hughes reviewed the package for rOpenSci, see https://github.com/ropensci/onboarding/issues/87), Mara Averick [rev] (Mara Averick reviewed the package for rOpenSci, see https://github.com/ropensci/onboarding/issues/87), Stuart Lee [ctb], Earo Wang [ctb], Nic Crane [ctb], Christophe Regouby [ctb]",
      "Maintainer": "Nicholas Tierney <nicholas.tierney@gmail.com>",
      "Repository": "CRAN"
    },
    "vroom": {
      "Package": "vroom",
      "Version": "1.6.5",
      "Source": "Repository",
      "Title": "Read and Write Rectangular Text Data Quickly",
      "Authors@R": "c( person(\"Jim\", \"Hester\", role = \"aut\", comment = c(ORCID = \"0000-0002-2739-7082\")), person(\"Hadley\", \"Wickham\", , \"hadley@posit.co\", role = \"aut\", comment = c(ORCID = \"0000-0003-4757-117X\")), person(\"Jennifer\", \"Bryan\", , \"jenny@posit.co\", role = c(\"aut\", \"cre\"), comment = c(ORCID = \"0000-0002-6983-2759\")), person(\"Shelby\", \"Bearrows\", role = \"ctb\"), person(\"https://github.com/mandreyel/\", role = \"cph\", comment = \"mio library\"), person(\"Jukka\", \"Jylänki\", role = \"cph\", comment = \"grisu3 implementation\"), person(\"Mikkel\", \"Jørgensen\", role = \"cph\", comment = \"grisu3 implementation\"), person(\"Posit Software, PBC\", role = c(\"cph\", \"fnd\")) )",
      "Description": "The goal of 'vroom' is to read and write data (like 'csv', 'tsv' and 'fwf') quickly. When reading it uses a quick initial indexing step, then reads the values lazily , so only the data you actually use needs to be read.  The writer formats the data in parallel and writes to disk asynchronously from formatting.",
      "License": "MIT + file LICENSE",
      "URL": "https://vroom.r-lib.org, https://github.com/tidyverse/vroom",
      "BugReports": "https://github.com/tidyverse/vroom/issues",
      "Depends": [
        "R (>= 3.6)"
      ],
      "Imports": [
        "bit64",
        "cli (>= 3.2.0)",
        "crayon",
        "glue",
        "hms",
        "lifecycle (>= 1.0.3)",
        "methods",
        "rlang (>= 0.4.2)",
        "stats",
        "tibble (>= 2.0.0)",
        "tidyselect",
        "tzdb (>= 0.1.1)",
        "vctrs (>= 0.2.0)",
        "withr"
      ],
      "Suggests": [
        "archive",
        "bench (>= 1.1.0)",
        "covr",
        "curl",
        "dplyr",
        "forcats",
        "fs",
        "ggplot2",
        "knitr",
        "patchwork",
        "prettyunits",
        "purrr",
        "rmarkdown",
        "rstudioapi",
        "scales",
        "spelling",
        "testthat (>= 2.1.0)",
        "tidyr",
        "utils",
        "waldo",
        "xml2"
      ],
      "LinkingTo": [
        "cpp11 (>= 0.2.0)",
        "progress (>= 1.2.1)",
        "tzdb (>= 0.1.1)"
      ],
      "VignetteBuilder": "knitr",
      "Config/Needs/website": "nycflights13, tidyverse/tidytemplate",
      "Config/testthat/edition": "3",
      "Config/testthat/parallel": "false",
      "Copyright": "file COPYRIGHTS",
      "Encoding": "UTF-8",
      "Language": "en-US",
      "RoxygenNote": "7.2.3.9000",
      "NeedsCompilation": "yes",
      "Author": "Jim Hester [aut] (<https://orcid.org/0000-0002-2739-7082>), Hadley Wickham [aut] (<https://orcid.org/0000-0003-4757-117X>), Jennifer Bryan [aut, cre] (<https://orcid.org/0000-0002-6983-2759>), Shelby Bearrows [ctb], https://github.com/mandreyel/ [cph] (mio library), Jukka Jylänki [cph] (grisu3 implementation), Mikkel Jørgensen [cph] (grisu3 implementation), Posit Software, PBC [cph, fnd]",
      "Maintainer": "Jennifer Bryan <jenny@posit.co>",
      "Repository": "CRAN"
    },
    "warp": {
      "Package": "warp",
      "Version": "0.2.1",
      "Source": "Repository",
      "Title": "Group Dates",
      "Authors@R": "c( person(\"Davis\", \"Vaughan\", , \"davis@posit.co\", role = c(\"aut\", \"cre\")), person(\"Posit Software, PBC\", role = c(\"cph\", \"fnd\")) )",
      "Description": "Tooling to group dates by a variety of periods including: yearly, monthly, by second, by week of the month, and more.  The groups are defined in such a way that they also represent the distance between dates in terms of the period. This extracts valuable information that can be used in further calculations that rely on a specific temporal spacing between observations.",
      "License": "MIT + file LICENSE",
      "URL": "https://github.com/DavisVaughan/warp, https://davisvaughan.github.io/warp/",
      "BugReports": "https://github.com/DavisVaughan/warp/issues",
      "Depends": [
        "R (>= 3.2)"
      ],
      "Suggests": [
        "covr",
        "knitr",
        "rmarkdown",
        "testthat (>= 3.0.0)"
      ],
      "VignetteBuilder": "knitr",
      "Config/Needs/website": "tidyverse/tidytemplate",
      "Encoding": "UTF-8",
      "RoxygenNote": "7.2.3",
      "NeedsCompilation": "yes",
      "Author": "Davis Vaughan [aut, cre], Posit Software, PBC [cph, fnd]",
      "Maintainer": "Davis Vaughan <davis@posit.co>",
      "Repository": "CRAN"
    },
    "wesanderson": {
      "Package": "wesanderson",
      "Version": "0.3.7",
      "Source": "Repository",
      "Title": "A Wes Anderson Palette Generator",
      "Description": "Palettes generated mostly from 'Wes Anderson' movies.",
      "Date": "2023-10-30",
      "Authors@R": "c(person(\"Karthik\", \"Ram\", role = c(\"aut\", \"cre\"), email = \"karthik.ram@gmail.com\", comment = c(ORCID = \"0000-0002-0233-1757\")), person(\"Hadley\", \"Wickham\", role = \"aut\", email = \"h.wickham@gmail.com\"), person(\"Clark\", \"Richards\", role = \"ctb\", email = \"crichards@whoi.edu\"), person(\"Aaron\", \"Baggett\", role = \"ctb\", email = \"aaronbaggett@gmail.com\"))",
      "Depends": [
        "R (>= 3.0)"
      ],
      "License": "MIT + file LICENSE",
      "LazyData": "true",
      "Suggests": [
        "ggplot2"
      ],
      "URL": "https://github.com/karthik/wesanderson",
      "BugReports": "https://github.com/karthik/wesanderson/issues",
      "RoxygenNote": "7.2.3",
      "NeedsCompilation": "no",
      "Author": "Karthik Ram [aut, cre] (<https://orcid.org/0000-0002-0233-1757>), Hadley Wickham [aut], Clark Richards [ctb], Aaron Baggett [ctb]",
      "Maintainer": "Karthik Ram <karthik.ram@gmail.com>",
      "Repository": "CRAN"
    },
    "withr": {
      "Package": "withr",
      "Version": "3.0.2",
      "Source": "Repository",
      "Title": "Run Code 'With' Temporarily Modified Global State",
      "Authors@R": "c( person(\"Jim\", \"Hester\", role = \"aut\"), person(\"Lionel\", \"Henry\", , \"lionel@posit.co\", role = c(\"aut\", \"cre\")), person(\"Kirill\", \"Müller\", , \"krlmlr+r@mailbox.org\", role = \"aut\"), person(\"Kevin\", \"Ushey\", , \"kevinushey@gmail.com\", role = \"aut\"), person(\"Hadley\", \"Wickham\", , \"hadley@posit.co\", role = \"aut\"), person(\"Winston\", \"Chang\", role = \"aut\"), person(\"Jennifer\", \"Bryan\", role = \"ctb\"), person(\"Richard\", \"Cotton\", role = \"ctb\"), person(\"Posit Software, PBC\", role = c(\"cph\", \"fnd\")) )",
      "Description": "A set of functions to run code 'with' safely and temporarily modified global state. Many of these functions were originally a part of the 'devtools' package, this provides a simple package with limited dependencies to provide access to these functions.",
      "License": "MIT + file LICENSE",
      "URL": "https://withr.r-lib.org, https://github.com/r-lib/withr#readme",
      "BugReports": "https://github.com/r-lib/withr/issues",
      "Depends": [
        "R (>= 3.6.0)"
      ],
      "Imports": [
        "graphics",
        "grDevices"
      ],
      "Suggests": [
        "callr",
        "DBI",
        "knitr",
        "methods",
        "rlang",
        "rmarkdown (>= 2.12)",
        "RSQLite",
        "testthat (>= 3.0.0)"
      ],
      "VignetteBuilder": "knitr",
      "Config/Needs/website": "tidyverse/tidytemplate",
      "Config/testthat/edition": "3",
      "Encoding": "UTF-8",
      "RoxygenNote": "7.3.2",
      "Collate": "'aaa.R' 'collate.R' 'connection.R' 'db.R' 'defer-exit.R' 'standalone-defer.R' 'defer.R' 'devices.R' 'local_.R' 'with_.R' 'dir.R' 'env.R' 'file.R' 'language.R' 'libpaths.R' 'locale.R' 'makevars.R' 'namespace.R' 'options.R' 'par.R' 'path.R' 'rng.R' 'seed.R' 'wrap.R' 'sink.R' 'tempfile.R' 'timezone.R' 'torture.R' 'utils.R' 'with.R'",
      "NeedsCompilation": "no",
      "Author": "Jim Hester [aut], Lionel Henry [aut, cre], Kirill Müller [aut], Kevin Ushey [aut], Hadley Wickham [aut], Winston Chang [aut], Jennifer Bryan [ctb], Richard Cotton [ctb], Posit Software, PBC [cph, fnd]",
      "Maintainer": "Lionel Henry <lionel@posit.co>",
      "Repository": "CRAN"
    },
    "workflows": {
      "Package": "workflows",
      "Version": "1.2.0",
      "Source": "Repository",
      "Title": "Modeling Workflows",
      "Authors@R": "c( person(\"Davis\", \"Vaughan\", , \"davis@posit.co\", role = \"aut\"), person(\"Simon\", \"Couch\", , \"simon.couch@posit.co\", role = c(\"aut\", \"cre\"), comment = c(ORCID = \"0000-0001-5676-5107\")), person(given = \"Posit Software, PBC\", role = c(\"cph\", \"fnd\")) )",
      "Description": "Managing both a 'parsnip' model and its data preparation steps,  such as a model formula or recipe from 'recipes', can often be challenging.  The goal of 'workflows' is to streamline this process by bundling the model with its data preparation, all within the same object.",
      "License": "MIT + file LICENSE",
      "URL": "https://github.com/tidymodels/workflows, https://workflows.tidymodels.org",
      "BugReports": "https://github.com/tidymodels/workflows/issues",
      "Depends": [
        "R (>= 4.0)"
      ],
      "Imports": [
        "cli (>= 3.3.0)",
        "generics (>= 0.1.2)",
        "glue (>= 1.6.2)",
        "hardhat (>= 1.4.1)",
        "lifecycle (>= 1.0.3)",
        "modelenv (>= 0.1.0)",
        "parsnip (>= 1.3.0)",
        "recipes (>= 1.1.1)",
        "rlang (>= 1.1.0)",
        "tidyselect (>= 1.2.0)",
        "sparsevctrs (>= 0.2.0)",
        "vctrs (>= 0.4.1)",
        "withr"
      ],
      "Suggests": [
        "butcher (>= 0.2.0)",
        "covr",
        "dials (>= 1.0.0)",
        "glmnet",
        "knitr",
        "magrittr",
        "Matrix",
        "methods",
        "modeldata (>= 1.0.0)",
        "probably",
        "rsample",
        "rmarkdown",
        "testthat (>= 3.0.0)"
      ],
      "VignetteBuilder": "knitr",
      "Config/Needs/website": "dplyr, ggplot2, tidyr, tidyverse/tidytemplate, yardstick",
      "Config/testthat/edition": "3",
      "Encoding": "UTF-8",
      "RoxygenNote": "7.3.2",
      "NeedsCompilation": "no",
      "Author": "Davis Vaughan [aut], Simon Couch [aut, cre] (<https://orcid.org/0000-0001-5676-5107>), Posit Software, PBC [cph, fnd]",
      "Maintainer": "Simon Couch <simon.couch@posit.co>",
      "Repository": "CRAN"
    },
    "workflowsets": {
      "Package": "workflowsets",
      "Version": "1.1.1",
      "Source": "Repository",
      "Title": "Create a Collection of 'tidymodels' Workflows",
      "Authors@R": "c( person(\"Hannah\", \"Frick\", , \"hannah@posit.co\", role =c(\"aut\", \"cre\"), comment = c(ORCID =  \"0000-0002-6049-5258\")), person(\"Max\", \"Kuhn\", , \"max@posit.co\", role = \"aut\", comment = c(ORCID = \"0000-0003-2402-136X\")), person(\"Simon\", \"Couch\", , \"simon.couch@posit.co\", role = \"aut\", comment = c(ORCID = \"0000-0001-5676-5107\")), person(\"Posit Software, PBC\", role = c(\"cph\", \"fnd\"), comment = c(ROR = \"03wc8by49\")) )",
      "Description": "A workflow is a combination of a model and preprocessors (e.g, a formula, recipe, etc.) (Kuhn and Silge (2021) <https://www.tmwr.org/>). In order to try different combinations of these, an object can be created that contains many workflows. There are functions to create workflows en masse as well as training them and visualizing the results.",
      "License": "MIT + file LICENSE",
      "URL": "https://github.com/tidymodels/workflowsets, https://workflowsets.tidymodels.org",
      "BugReports": "https://github.com/tidymodels/workflowsets/issues",
      "Depends": [
        "R (>= 4.1)"
      ],
      "Imports": [
        "cli",
        "dplyr (>= 1.0.0)",
        "generics (>= 0.1.2)",
        "ggplot2",
        "hardhat (>= 1.2.0)",
        "lifecycle (>= 1.0.0)",
        "parsnip (>= 1.2.1)",
        "pillar (>= 1.7.0)",
        "prettyunits",
        "purrr",
        "rlang (>= 1.1.0)",
        "rsample (>= 0.0.9)",
        "stats",
        "tibble (>= 3.1.0)",
        "tidyr",
        "tune (>= 1.2.0)",
        "vctrs",
        "withr",
        "workflows (>= 1.1.4)"
      ],
      "Suggests": [
        "covr",
        "dials (>= 0.1.0)",
        "finetune",
        "kknn",
        "knitr",
        "modeldata",
        "recipes (>= 1.1.0)",
        "rmarkdown",
        "spelling",
        "testthat (>= 3.0.0)",
        "tidyclust",
        "yardstick (>= 1.3.0)"
      ],
      "VignetteBuilder": "knitr",
      "Config/Needs/website": "discrim, rpart, mda, klaR, earth, tidymodels, tidyverse/tidytemplate",
      "Config/testthat/edition": "3",
      "Config/usethis/last-upkeep": "2025-04-25",
      "Encoding": "UTF-8",
      "Language": "en-US",
      "LazyData": "true",
      "RoxygenNote": "7.3.2",
      "NeedsCompilation": "no",
      "Author": "Hannah Frick [aut, cre] (ORCID: <https://orcid.org/0000-0002-6049-5258>), Max Kuhn [aut] (ORCID: <https://orcid.org/0000-0003-2402-136X>), Simon Couch [aut] (ORCID: <https://orcid.org/0000-0001-5676-5107>), Posit Software, PBC [cph, fnd] (ROR: <https://ror.org/03wc8by49>)",
      "Maintainer": "Hannah Frick <hannah@posit.co>",
      "Repository": "CRAN"
    },
    "xfun": {
      "Package": "xfun",
      "Version": "0.52",
      "Source": "Repository",
      "Type": "Package",
      "Title": "Supporting Functions for Packages Maintained by 'Yihui Xie'",
      "Authors@R": "c( person(\"Yihui\", \"Xie\", role = c(\"aut\", \"cre\", \"cph\"), email = \"xie@yihui.name\", comment = c(ORCID = \"0000-0003-0645-5666\", URL = \"https://yihui.org\")), person(\"Wush\", \"Wu\", role = \"ctb\"), person(\"Daijiang\", \"Li\", role = \"ctb\"), person(\"Xianying\", \"Tan\", role = \"ctb\"), person(\"Salim\", \"Brüggemann\", role = \"ctb\", email = \"salim-b@pm.me\", comment = c(ORCID = \"0000-0002-5329-5987\")), person(\"Christophe\", \"Dervieux\", role = \"ctb\"), person() )",
      "Description": "Miscellaneous functions commonly used in other packages maintained by 'Yihui Xie'.",
      "Depends": [
        "R (>= 3.2.0)"
      ],
      "Imports": [
        "grDevices",
        "stats",
        "tools"
      ],
      "Suggests": [
        "testit",
        "parallel",
        "codetools",
        "methods",
        "rstudioapi",
        "tinytex (>= 0.30)",
        "mime",
        "litedown (>= 0.4)",
        "commonmark",
        "knitr (>= 1.50)",
        "remotes",
        "pak",
        "curl",
        "xml2",
        "jsonlite",
        "magick",
        "yaml",
        "qs"
      ],
      "License": "MIT + file LICENSE",
      "URL": "https://github.com/yihui/xfun",
      "BugReports": "https://github.com/yihui/xfun/issues",
      "Encoding": "UTF-8",
      "RoxygenNote": "7.3.2",
      "VignetteBuilder": "litedown",
      "NeedsCompilation": "yes",
      "Author": "Yihui Xie [aut, cre, cph] (<https://orcid.org/0000-0003-0645-5666>, https://yihui.org), Wush Wu [ctb], Daijiang Li [ctb], Xianying Tan [ctb], Salim Brüggemann [ctb] (<https://orcid.org/0000-0002-5329-5987>), Christophe Dervieux [ctb]",
      "Maintainer": "Yihui Xie <xie@yihui.name>",
      "Repository": "CRAN"
    },
    "xgboost": {
      "Package": "xgboost",
      "Version": "1.7.11.1",
      "Source": "Repository",
      "Type": "Package",
      "Title": "Extreme Gradient Boosting",
      "Date": "2025-05-01",
      "Authors@R": "c( person(\"Tianqi\", \"Chen\", role = c(\"aut\"), email = \"tianqi.tchen@gmail.com\"), person(\"Tong\", \"He\", role = c(\"aut\"), email = \"hetong007@gmail.com\"), person(\"Michael\", \"Benesty\", role = c(\"aut\"), email = \"michael@benesty.fr\"), person(\"Vadim\", \"Khotilovich\", role = c(\"aut\"), email = \"khotilovich@gmail.com\"), person(\"Yuan\", \"Tang\", role = c(\"aut\"), email = \"terrytangyuan@gmail.com\", comment = c(ORCID = \"0000-0001-5243-233X\")), person(\"Hyunsu\", \"Cho\", role = c(\"aut\"), email = \"chohyu01@cs.washington.edu\"), person(\"Kailong\", \"Chen\", role = c(\"aut\")), person(\"Rory\", \"Mitchell\", role = c(\"aut\")), person(\"Ignacio\", \"Cano\", role = c(\"aut\")), person(\"Tianyi\", \"Zhou\", role = c(\"aut\")), person(\"Mu\", \"Li\", role = c(\"aut\")), person(\"Junyuan\", \"Xie\", role = c(\"aut\")), person(\"Min\", \"Lin\", role = c(\"aut\")), person(\"Yifeng\", \"Geng\", role = c(\"aut\")), person(\"Yutian\", \"Li\", role = c(\"aut\")), person(\"Jiaming\", \"Yuan\", role = c(\"aut\", \"cre\"), email = \"jm.yuan@outlook.com\"), person(\"XGBoost contributors\", role = c(\"cph\"), comment = \"base XGBoost implementation\") )",
      "Maintainer": "Jiaming Yuan <jm.yuan@outlook.com>",
      "Description": "Extreme Gradient Boosting, which is an efficient implementation of the gradient boosting framework from Chen & Guestrin (2016) <doi:10.1145/2939672.2939785>. This package is its R interface. The package includes efficient linear model solver and tree learning algorithms. The package can automatically do parallel computation on a single machine which could be more than 10 times faster than existing gradient boosting packages. It supports various objective functions, including regression, classification and ranking. The package is made to be extensible, so that users are also allowed to define their own objectives easily.",
      "License": "Apache License (== 2.0) | file LICENSE",
      "URL": "https://github.com/dmlc/xgboost",
      "BugReports": "https://github.com/dmlc/xgboost/issues",
      "NeedsCompilation": "yes",
      "VignetteBuilder": "knitr",
      "Suggests": [
        "knitr",
        "rmarkdown",
        "ggplot2 (>= 1.0.1)",
        "DiagrammeR (>= 0.9.0)",
        "Ckmeans.1d.dp (>= 3.3.1)",
        "vcd (>= 1.3)",
        "cplm",
        "e1071",
        "caret",
        "testthat",
        "lintr",
        "igraph (>= 1.0.1)",
        "float",
        "crayon",
        "titanic"
      ],
      "Depends": [
        "R (>= 3.3.0)"
      ],
      "Imports": [
        "Matrix (>= 1.1-0)",
        "methods",
        "data.table (>= 1.9.6)",
        "jsonlite (>= 1.0)"
      ],
      "RoxygenNote": "7.3.2",
      "Encoding": "UTF-8",
      "SystemRequirements": "GNU make, C++17",
      "Author": "Tianqi Chen [aut], Tong He [aut], Michael Benesty [aut], Vadim Khotilovich [aut], Yuan Tang [aut] (ORCID: <https://orcid.org/0000-0001-5243-233X>), Hyunsu Cho [aut], Kailong Chen [aut], Rory Mitchell [aut], Ignacio Cano [aut], Tianyi Zhou [aut], Mu Li [aut], Junyuan Xie [aut], Min Lin [aut], Yifeng Geng [aut], Yutian Li [aut], Jiaming Yuan [aut, cre], XGBoost contributors [cph] (base XGBoost implementation)",
      "Repository": "CRAN"
    },
    "xml2": {
      "Package": "xml2",
      "Version": "1.3.8",
      "Source": "Repository",
      "Title": "Parse XML",
      "Authors@R": "c( person(\"Hadley\", \"Wickham\", role = \"aut\"), person(\"Jim\", \"Hester\", role = \"aut\"), person(\"Jeroen\", \"Ooms\", email = \"jeroenooms@gmail.com\", role = c(\"aut\", \"cre\")), person(\"Posit Software, PBC\", role = c(\"cph\", \"fnd\")), person(\"R Foundation\", role = \"ctb\", comment = \"Copy of R-project homepage cached as example\") )",
      "Description": "Bindings to 'libxml2' for working with XML data using a simple,  consistent interface based on 'XPath' expressions. Also supports XML schema validation; for 'XSLT' transformations see the 'xslt' package.",
      "License": "MIT + file LICENSE",
      "URL": "https://xml2.r-lib.org, https://r-lib.r-universe.dev/xml2",
      "BugReports": "https://github.com/r-lib/xml2/issues",
      "Depends": [
        "R (>= 3.6.0)"
      ],
      "Imports": [
        "cli",
        "methods",
        "rlang (>= 1.1.0)"
      ],
      "Suggests": [
        "covr",
        "curl",
        "httr",
        "knitr",
        "magrittr",
        "mockery",
        "rmarkdown",
        "testthat (>= 3.2.0)",
        "xslt"
      ],
      "VignetteBuilder": "knitr",
      "Config/Needs/website": "tidyverse/tidytemplate",
      "Encoding": "UTF-8",
      "RoxygenNote": "7.2.3",
      "SystemRequirements": "libxml2: libxml2-dev (deb), libxml2-devel (rpm)",
      "Collate": "'S4.R' 'as_list.R' 'xml_parse.R' 'as_xml_document.R' 'classes.R' 'format.R' 'import-standalone-obj-type.R' 'import-standalone-purrr.R' 'import-standalone-types-check.R' 'init.R' 'nodeset_apply.R' 'paths.R' 'utils.R' 'xml2-package.R' 'xml_attr.R' 'xml_children.R' 'xml_document.R' 'xml_find.R' 'xml_missing.R' 'xml_modify.R' 'xml_name.R' 'xml_namespaces.R' 'xml_node.R' 'xml_nodeset.R' 'xml_path.R' 'xml_schema.R' 'xml_serialize.R' 'xml_structure.R' 'xml_text.R' 'xml_type.R' 'xml_url.R' 'xml_write.R' 'zzz.R'",
      "Config/testthat/edition": "3",
      "NeedsCompilation": "yes",
      "Author": "Hadley Wickham [aut], Jim Hester [aut], Jeroen Ooms [aut, cre], Posit Software, PBC [cph, fnd], R Foundation [ctb] (Copy of R-project homepage cached as example)",
      "Maintainer": "Jeroen Ooms <jeroenooms@gmail.com>",
      "Repository": "CRAN"
    },
    "yaml": {
      "Package": "yaml",
      "Version": "2.3.10",
      "Source": "Repository",
      "Type": "Package",
      "Title": "Methods to Convert R Data to YAML and Back",
      "Date": "2024-07-22",
      "Suggests": [
        "RUnit"
      ],
      "Author": "Shawn P Garbett [aut], Jeremy Stephens [aut, cre], Kirill Simonov [aut], Yihui Xie [ctb], Zhuoer Dong [ctb], Hadley Wickham [ctb], Jeffrey Horner [ctb], reikoch [ctb], Will Beasley [ctb], Brendan O'Connor [ctb], Gregory R. Warnes [ctb], Michael Quinn [ctb], Zhian N. Kamvar [ctb], Charlie Gao [ctb]",
      "Maintainer": "Shawn Garbett <shawn.garbett@vumc.org>",
      "License": "BSD_3_clause + file LICENSE",
      "Description": "Implements the 'libyaml' 'YAML' 1.1 parser and emitter (<https://pyyaml.org/wiki/LibYAML>) for R.",
      "URL": "https://github.com/vubiostat/r-yaml/",
      "BugReports": "https://github.com/vubiostat/r-yaml/issues",
      "NeedsCompilation": "yes",
      "Repository": "CRAN"
    },
    "yardstick": {
      "Package": "yardstick",
      "Version": "1.3.2",
      "Source": "Repository",
      "Type": "Package",
      "Title": "Tidy Characterizations of Model Performance",
      "Authors@R": "c( person(\"Max\", \"Kuhn\", , \"max@posit.co\", role = \"aut\"), person(\"Davis\", \"Vaughan\", , \"davis@posit.co\", role = \"aut\"), person(\"Emil\", \"Hvitfeldt\", , \"emil.hvitfeldt@posit.co\", role = c(\"aut\", \"cre\"), comment = c(ORCID = \"0000-0002-0679-1945\")), person(\"Posit Software, PBC\", role = c(\"cph\", \"fnd\")) )",
      "Description": "Tidy tools for quantifying how well model fits to a data set such as confusion matrices, class probability curve summaries, and regression metrics (e.g., RMSE).",
      "License": "MIT + file LICENSE",
      "URL": "https://github.com/tidymodels/yardstick, https://yardstick.tidymodels.org",
      "BugReports": "https://github.com/tidymodels/yardstick/issues",
      "Depends": [
        "R (>= 3.6.0)"
      ],
      "Imports": [
        "cli",
        "dplyr (>= 1.1.0)",
        "generics (>= 0.1.2)",
        "hardhat (>= 1.3.0)",
        "lifecycle (>= 1.0.3)",
        "rlang (>= 1.1.4)",
        "tibble",
        "tidyselect (>= 1.2.0)",
        "utils",
        "vctrs (>= 0.5.0)",
        "withr"
      ],
      "Suggests": [
        "covr",
        "crayon",
        "ggplot2",
        "knitr",
        "probably (>= 1.0.0)",
        "rmarkdown",
        "survival (>= 3.5-0)",
        "testthat (>= 3.0.0)",
        "tidyr"
      ],
      "VignetteBuilder": "knitr",
      "Config/Needs/website": "tidyverse/tidytemplate",
      "Config/testthat/edition": "3",
      "Config/usethis/last-upkeep": "2024-10-24",
      "Encoding": "UTF-8",
      "LazyData": "true",
      "RoxygenNote": "7.3.2",
      "Collate": "'aaa-metrics.R' 'import-standalone-types-check.R' 'aaa-new.R' 'aaa.R' 'check-metric.R' 'class-accuracy.R' 'class-bal_accuracy.R' 'class-detection_prevalence.R' 'class-f_meas.R' 'class-j_index.R' 'class-kap.R' 'class-mcc.R' 'class-npv.R' 'class-ppv.R' 'class-precision.R' 'class-recall.R' 'class-sens.R' 'class-spec.R' 'conf_mat.R' 'data.R' 'deprecated-prob_helpers.R' 'deprecated-template.R' 'estimator-helpers.R' 'event-level.R' 'fair-aaa.R' 'fair-demographic_parity.R' 'fair-equal_opportunity.R' 'fair-equalized_odds.R' 'import-standalone-obj-type.R' 'import-standalone-survival.R' 'metric-tweak.R' 'misc.R' 'missings.R' 'num-ccc.R' 'num-huber_loss.R' 'num-iic.R' 'num-mae.R' 'num-mape.R' 'num-mase.R' 'num-mpe.R' 'num-msd.R' 'num-poisson_log_loss.R' 'num-pseudo_huber_loss.R' 'num-rmse.R' 'num-rpd.R' 'num-rpiq.R' 'num-rsq.R' 'num-rsq_trad.R' 'num-smape.R' 'prob-average_precision.R' 'prob-binary-thresholds.R' 'prob-brier_class.R' 'prob-classification_cost.R' 'prob-gain_capture.R' 'prob-gain_curve.R' 'prob-helpers.R' 'prob-lift_curve.R' 'prob-mn_log_loss.R' 'prob-pr_auc.R' 'prob-pr_curve.R' 'prob-roc_auc.R' 'prob-roc_aunp.R' 'prob-roc_aunu.R' 'prob-roc_curve.R' 'reexports.R' 'surv-brier_survival.R' 'surv-brier_survival_integrated.R' 'surv-concordance_survival.R' 'surv-roc_auc_survival.R' 'surv-roc_curve_survival.R' 'template.R' 'validation.R' 'yardstick-package.R'",
      "NeedsCompilation": "yes",
      "Author": "Max Kuhn [aut], Davis Vaughan [aut], Emil Hvitfeldt [aut, cre] (<https://orcid.org/0000-0002-0679-1945>), Posit Software, PBC [cph, fnd]",
      "Maintainer": "Emil Hvitfeldt <emil.hvitfeldt@posit.co>",
      "Repository": "CRAN"
    },
    "zigg": {
      "Package": "zigg",
      "Version": "0.0.2",
      "Source": "Repository",
      "Type": "Package",
      "Title": "Lightweight Interfaces to the 'Ziggurat' Pseudo Random Number Generator",
      "Date": "2025-02-07",
      "Authors@R": "person(\"Dirk\", \"Eddelbuettel\", role = c(\"aut\", \"cre\"), email = \"edd@debian.org\", comment = c(ORCID = \"0000-0001-6419-907X\"))",
      "Description": "The 'Ziggurat' pseudo-random number generator (or PRNG), introduced by Marsaglia and Tsang (2000, <doi:10.18637/jss.v005.i08>) and further improved by Leong et al (2005, <doi:10.18637/jss.v012.i07>), offers a lightweight and very fast PRNG for the normal, exponential, and uniform distributions. It is provided here in a small zero-dependency package. It can be used from R as well as from 'C/C++' code in other packages as is demonstrated by four included sample packages using four distinct methods to use the PRNG presented here in client package. The implementation is influenced by our package 'RcppZiggurat' which offers a comparison among multiple alternative implementations but presented here in a lighter-weight implementation that is easier to use by other packages. The PRNGs provided are generally faster than the ones in base R: on our machine, the relative gains for normal, exponential and uniform are on the order of 7.4, 5.2 and 4.7 times faster than base R. However, these generators are of potentially lesser quality and shorter period so if in doubt use of the base R functions remains the general recommendation.",
      "URL": "https://github.com/eddelbuettel/zigg",
      "BugReports": "https://github.com/eddelbuettel/zigg/issues",
      "License": "GPL (>= 2)",
      "Encoding": "UTF-8",
      "RoxygenNote": "6.0.1",
      "NeedsCompilation": "yes",
      "Author": "Dirk Eddelbuettel [aut, cre] (<https://orcid.org/0000-0001-6419-907X>)",
      "Maintainer": "Dirk Eddelbuettel <edd@debian.org>",
      "Repository": "CRAN"
    },
    "zoo": {
      "Package": "zoo",
      "Version": "1.8-14",
      "Source": "Repository",
      "Date": "2025-04-09",
      "Title": "S3 Infrastructure for Regular and Irregular Time Series (Z's Ordered Observations)",
      "Authors@R": "c(person(given = \"Achim\", family = \"Zeileis\", role = c(\"aut\", \"cre\"), email = \"Achim.Zeileis@R-project.org\", comment = c(ORCID = \"0000-0003-0918-3766\")), person(given = \"Gabor\", family = \"Grothendieck\", role = \"aut\", email = \"ggrothendieck@gmail.com\"), person(given = c(\"Jeffrey\", \"A.\"), family = \"Ryan\", role = \"aut\", email = \"jeff.a.ryan@gmail.com\"), person(given = c(\"Joshua\", \"M.\"), family = \"Ulrich\", role = \"ctb\", email = \"josh.m.ulrich@gmail.com\"), person(given = \"Felix\", family = \"Andrews\", role = \"ctb\", email = \"felix@nfrac.org\"))",
      "Description": "An S3 class with methods for totally ordered indexed observations. It is particularly aimed at irregular time series of numeric vectors/matrices and factors. zoo's key design goals are independence of a particular index/date/time class and consistency with ts and base R by providing methods to extend standard generics.",
      "Depends": [
        "R (>= 3.1.0)",
        "stats"
      ],
      "Suggests": [
        "AER",
        "coda",
        "chron",
        "ggplot2 (>= 3.5.0)",
        "mondate",
        "scales",
        "stinepack",
        "strucchange",
        "timeDate",
        "timeSeries",
        "tinyplot",
        "tis",
        "tseries",
        "xts"
      ],
      "Imports": [
        "utils",
        "graphics",
        "grDevices",
        "lattice (>= 0.20-27)"
      ],
      "License": "GPL-2 | GPL-3",
      "URL": "https://zoo.R-Forge.R-project.org/",
      "NeedsCompilation": "yes",
      "Author": "Achim Zeileis [aut, cre] (<https://orcid.org/0000-0003-0918-3766>), Gabor Grothendieck [aut], Jeffrey A. Ryan [aut], Joshua M. Ulrich [ctb], Felix Andrews [ctb]",
      "Maintainer": "Achim Zeileis <Achim.Zeileis@R-project.org>",
      "Repository": "CRAN"
    }
  }
}
```
