## Supplementary material for "Calibrating machine learning approaches for probability estimation without calibration data": settings.json

```
{
  "bioconductor.version": null,
  "external.libraries": [],
  "ignored.packages": [],
  "lockfile.sanitize": true,
  "package.dependency.fields": [
    "Imports",
    "Depends",
    "LinkingTo"
  ],
  "ppm.enabled": null,
  "ppm.ignored.urls": [],
  "r.version": null,
  "snapshot.dev": false,
  "snapshot.type": "implicit",
  "use.cache": true,
  "vcs.ignore.cellar": true,
  "vcs.ignore.library": true,
  "vcs.ignore.local": true,
  "vcs.manage.ignores": true
}
```
